## Supplementary material for "Assessing the nationwide impact of COVID-19 mitigation policies on the transmission rate of SARS-CoV-2 in Brazil": report.log (part 4 of 5)

```
 8.92431590e-06 2.75166399e-07 5.71129225e-06]
2021-01-31 07:31:18,445 - pyswarms.single.local_best - INFO - Optimize for 500 iters with {'c1': 0.1, 'c2': 0.3, 'w': 0.9, 'k': 5, 'p': 2}
2021-01-31 07:31:46,246 - pyswarms.single.local_best - INFO - Optimization finished | best cost: 495.26009393861045, best pos: [1.09797819e+00 7.00718208e-01 1.22293818e+02 3.47008294e-01
 5.36513828e-06 1.16048091e-05 4.63790376e-06]
2021-01-31 07:31:46,296 - pyswarms.single.local_best - INFO - Optimize for 500 iters with {'c1': 0.1, 'c2': 0.3, 'w': 0.9, 'k': 5, 'p': 2}
2021-01-31 07:32:13,814 - pyswarms.single.local_best - INFO - Optimization finished | best cost: 456.6385840015683, best pos: [1.14666910e+00 7.05957873e-01 1.19853024e+02 3.58564096e-01
 6.48945789e-07 1.77387461e-06 6.30798467e-06]
2021-01-31 07:32:13,862 - pyswarms.single.local_best - INFO - Optimize for 500 iters with {'c1': 0.1, 'c2': 0.3, 'w': 0.9, 'k': 5, 'p': 2}
2021-01-31 07:32:40,814 - pyswarms.single.local_best - INFO - Optimization finished | best cost: 471.5125310015713, best pos: [1.08271814e+00 7.04214640e-01 1.19180675e+02 3.74749556e-01
 2.96113156e-06 6.81891482e-06 5.98333500e-06]
2021-01-31 07:32:40,857 - pyswarms.single.local_best - INFO - Optimize for 500 iters with {'c1': 0.1, 'c2': 0.3, 'w': 0.9, 'k': 5, 'p': 2}
2021-01-31 07:33:09,214 - pyswarms.single.local_best - INFO - Optimization finished | best cost: 431.46064446154094, best pos: [8.27631558e-01 5.50671809e-01 1.20501314e+02 5.50384962e-01
 4.44531432e-07 6.37231975e-06 1.03677220e-05]
2021-01-31 07:33:09,257 - pyswarms.single.local_best - INFO - Optimize for 500 iters with {'c1': 0.1, 'c2': 0.3, 'w': 0.9, 'k': 5, 'p': 2}
2021-01-31 07:33:37,442 - pyswarms.single.local_best - INFO - Optimization finished | best cost: 480.50409462718824, best pos: [1.52421869e+00 9.59590268e-01 1.22171566e+02 1.75895059e-01
 5.86187364e-06 1.27161157e-06 5.62829291e-06]
2021-01-31 07:33:37,489 - pyswarms.single.local_best - INFO - Optimize for 500 iters with {'c1': 0.1, 'c2': 0.3, 'w': 0.9, 'k': 5, 'p': 2}
2021-01-31 07:34:04,806 - pyswarms.single.local_best - INFO - Optimization finished | best cost: 455.46794467739267, best pos: [1.68754382e+00 1.10468911e+00 1.20655358e+02 1.26339278e-01
 7.12644902e-06 6.37248786e-06 5.21893083e-06]
2021-01-31 07:34:04,856 - pyswarms.single.local_best - INFO - Optimize for 500 iters with {'c1': 0.1, 'c2': 0.3, 'w': 0.9, 'k': 5, 'p': 2}
2021-01-31 07:34:32,730 - pyswarms.single.local_best - INFO - Optimization finished | best cost: 482.1253322943693, best pos: [7.99516997e-01 5.30442271e-01 1.19818765e+02 5.81166520e-01
 3.55828274e-06 1.15914598e-05 7.05243579e-06]
2021-01-31 07:34:32,780 - pyswarms.single.local_best - INFO - Optimize for 500 iters with {'c1': 0.1, 'c2': 0.3, 'w': 0.9, 'k': 5, 'p': 2}
2021-01-31 07:35:00,529 - pyswarms.single.local_best - INFO - Optimization finished | best cost: 473.5365961959504, best pos: [1.50697134e+00 1.01808391e+00 1.18605968e+02 1.82360131e-01
 4.16111961e-06 3.01552975e-06 6.32083603e-06]
2021-01-31 07:35:00,580 - pyswarms.single.local_best - INFO - Optimize for 500 iters with {'c1': 0.1, 'c2': 0.3, 'w': 0.9, 'k': 5, 'p': 2}
2021-01-31 07:35:28,644 - pyswarms.single.local_best - INFO - Optimization finished | best cost: 475.1214558889628, best pos: [1.06008644e+00 6.71901190e-01 1.20406494e+02 3.96819210e-01
 4.73466501e-07 7.64782025e-06 5.57153231e-06]
2021-01-31 07:35:28,691 - pyswarms.single.local_best - INFO - Optimize for 500 iters with {'c1': 0.1, 'c2': 0.3, 'w': 0.9, 'k': 5, 'p': 2}
2021-01-31 07:35:57,026 - pyswarms.single.local_best - INFO - Optimization finished | best cost: 499.75301919682715, best pos: [1.61430218e+00 1.06456953e+00 1.21524797e+02 1.39300523e-01
 1.04908261e-05 5.42861920e-06 5.56485903e-06]
2021-01-31 07:35:57,077 - pyswarms.single.local_best - INFO - Optimize for 500 iters with {'c1': 0.1, 'c2': 0.3, 'w': 0.9, 'k': 5, 'p': 2}
2021-01-31 07:36:24,518 - pyswarms.single.local_best - INFO - Optimization finished | best cost: 494.588923385455, best pos: [1.21332076e+00 7.75019997e-01 1.18737294e+02 3.11383739e-01
 7.20124158e-07 3.85540997e-06 6.93810771e-06]
2021-01-31 07:36:24,566 - pyswarms.single.local_best - INFO - Optimize for 500 iters with {'c1': 0.1, 'c2': 0.3, 'w': 0.9, 'k': 5, 'p': 2}
2021-01-31 07:36:51,828 - pyswarms.single.local_best - INFO - Optimization finished | best cost: 509.8721000968101, best pos: [1.32426504e+00 8.71891174e-01 1.19766042e+02 2.54832643e-01
 3.64196478e-06 5.79709960e-06 5.30069467e-06]
2021-01-31 07:36:51,877 - pyswarms.single.local_best - INFO - Optimize for 500 iters with {'c1': 0.1, 'c2': 0.3, 'w': 0.9, 'k': 5, 'p': 2}
2021-01-31 07:37:19,215 - pyswarms.single.local_best - INFO - Optimization finished | best cost: 500.9209509034223, best pos: [1.22497916e+00 8.07498462e-01 1.14635252e+02 3.38044291e-01
 5.93635420e-08 1.06174749e-05 2.66410338e-06]
2021-01-31 07:37:19,265 - pyswarms.single.local_best - INFO - Optimize for 500 iters with {'c1': 0.1, 'c2': 0.3, 'w': 0.9, 'k': 5, 'p': 2}
2021-01-31 07:37:46,665 - pyswarms.single.local_best - INFO - Optimization finished | best cost: 456.38789531462817, best pos: [1.04461472e+00 6.52433998e-01 1.18070638e+02 4.28124425e-01
 3.04427588e-07 4.11681998e-06 5.97227452e-06]
2021-01-31 07:37:46,710 - pyswarms.single.local_best - INFO - Optimize for 500 iters with {'c1': 0.1, 'c2': 0.3, 'w': 0.9, 'k': 5, 'p': 2}
2021-01-31 07:38:15,407 - pyswarms.single.local_best - INFO - Optimization finished | best cost: 484.4857434967684, best pos: [1.56300991e+00 1.01203632e+00 1.21293772e+02 1.60307422e-01
 3.50311021e-07 3.16588492e-06 7.18647463e-06]
2021-01-31 07:38:15,458 - pyswarms.single.local_best - INFO - Optimize for 500 iters with {'c1': 0.1, 'c2': 0.3, 'w': 0.9, 'k': 5, 'p': 2}
2021-01-31 07:38:43,277 - pyswarms.single.local_best - INFO - Optimization finished | best cost: 465.8871010319584, best pos: [1.67304488e+00 1.06958679e+00 1.21203504e+02 1.38896224e-01
 5.54555211e-06 3.33882832e-07 5.01167707e-06]
2021-01-31 07:38:43,324 - pyswarms.single.local_best - INFO - Optimize for 500 iters with {'c1': 0.1, 'c2': 0.3, 'w': 0.9, 'k': 5, 'p': 2}
2021-01-31 07:39:11,000 - pyswarms.single.local_best - INFO - Optimization finished | best cost: 501.4985150786565, best pos: [1.34977170e+00 9.01329994e-01 1.20408748e+02 2.29310106e-01
 1.49903544e-06 1.04659452e-05 6.55165213e-06]
2021-01-31 07:39:11,051 - pyswarms.single.local_best - INFO - Optimize for 500 iters with {'c1': 0.1, 'c2': 0.3, 'w': 0.9, 'k': 5, 'p': 2}
2021-01-31 07:39:39,212 - pyswarms.single.local_best - INFO - Optimization finished | best cost: 455.2647998281658, best pos: [1.13865687e+00 7.76466776e-01 1.20734944e+02 3.24282244e-01
 4.30858181e-06 8.31135134e-06 5.76382544e-06]
2021-01-31 07:39:39,265 - pyswarms.single.local_best - INFO - Optimize for 500 iters with {'c1': 0.1, 'c2': 0.3, 'w': 0.9, 'k': 5, 'p': 2}
2021-01-31 07:40:07,567 - pyswarms.single.local_best - INFO - Optimization finished | best cost: 438.4355790014411, best pos: [1.26762958e+00 7.78350779e-01 1.20538925e+02 2.92565228e-01
 3.75963154e-07 7.42148737e-06 4.52137351e-06]
2021-01-31 07:40:07,616 - pyswarms.single.local_best - INFO - Optimize for 500 iters with {'c1': 0.1, 'c2': 0.3, 'w': 0.9, 'k': 5, 'p': 2}
2021-01-31 07:40:34,742 - pyswarms.single.local_best - INFO - Optimization finished | best cost: 459.71693094151374, best pos: [7.75273826e-01 4.79774262e-01 1.23041432e+02 6.34380213e-01
 6.28172031e-06 6.13612378e-06 4.59201418e-06]
2021-01-31 07:40:34,792 - pyswarms.single.local_best - INFO - Optimize for 500 iters with {'c1': 0.1, 'c2': 0.3, 'w': 0.9, 'k': 5, 'p': 2}
2021-01-31 07:41:01,949 - pyswarms.single.local_best - INFO - Optimization finished | best cost: 486.3883183097246, best pos: [1.38853426e+00 9.48856154e-01 1.20057012e+02 2.11658019e-01
 4.51059526e-06 7.22891941e-06 6.46008867e-06]
2021-01-31 07:41:01,994 - pyswarms.single.local_best - INFO - Optimize for 500 iters with {'c1': 0.1, 'c2': 0.3, 'w': 0.9, 'k': 5, 'p': 2}
2021-01-31 07:41:30,544 - pyswarms.single.local_best - INFO - Optimization finished | best cost: 437.0940216853221, best pos: [1.78877663e+00 1.12981688e+00 1.19423736e+02 1.26766951e-01
 1.24380205e-06 5.51442137e-06 4.05917276e-06]
2021-01-31 07:41:30,593 - pyswarms.single.local_best - INFO - Optimize for 500 iters with {'c1': 0.1, 'c2': 0.3, 'w': 0.9, 'k': 5, 'p': 2}
2021-01-31 07:41:58,996 - pyswarms.single.local_best - INFO - Optimization finished | best cost: 471.81732159763817, best pos: [1.27972681e+00 7.75547278e-01 1.20236711e+02 2.94943901e-01
 1.28078263e-06 5.51750217e-06 4.39149098e-06]
2021-01-31 07:41:59,045 - pyswarms.single.local_best - INFO - Optimize for 500 iters with {'c1': 0.1, 'c2': 0.3, 'w': 0.9, 'k': 5, 'p': 2}
2021-01-31 07:42:26,792 - pyswarms.single.local_best - INFO - Optimization finished | best cost: 476.94722075594734, best pos: [1.36712973e+00 8.03262821e-01 1.18424487e+02 2.90971026e-01
 2.53729091e-07 9.72021210e-06 1.52835157e-06]
2021-01-31 07:42:26,840 - pyswarms.single.local_best - INFO - Optimize for 500 iters with {'c1': 0.1, 'c2': 0.3, 'w': 0.9, 'k': 5, 'p': 2}
2021-01-31 07:42:54,248 - pyswarms.single.local_best - INFO - Optimization finished | best cost: 483.8109927220987, best pos: [1.39024123e+00 8.47147356e-01 1.18675977e+02 2.70879245e-01
 3.63395533e-06 3.71061866e-06 2.59449788e-06]
2021-01-31 07:42:54,300 - pyswarms.single.local_best - INFO - Optimize for 500 iters with {'c1': 0.1, 'c2': 0.3, 'w': 0.9, 'k': 5, 'p': 2}
2021-01-31 07:43:22,060 - pyswarms.single.local_best - INFO - Optimization finished | best cost: 435.65024011523354, best pos: [1.28292003e+00 8.52716071e-01 1.19190080e+02 2.73780111e-01
 1.02826484e-07 6.56234696e-06 5.66063687e-06]
2021-01-31 07:43:22,109 - pyswarms.single.local_best - INFO - Optimize for 500 iters with {'c1': 0.1, 'c2': 0.3, 'w': 0.9, 'k': 5, 'p': 2}
2021-01-31 07:43:49,175 - pyswarms.single.local_best - INFO - Optimization finished | best cost: 430.12578658646896, best pos: [8.87611835e-01 5.62773915e-01 1.21688753e+02 4.95697360e-01
 1.94040096e-06 1.05817942e-05 7.91342201e-06]
2021-01-31 07:43:49,226 - pyswarms.single.local_best - INFO - Optimize for 500 iters with {'c1': 0.1, 'c2': 0.3, 'w': 0.9, 'k': 5, 'p': 2}
2021-01-31 07:44:16,695 - pyswarms.single.local_best - INFO - Optimization finished | best cost: 475.49292783160945, best pos: [1.23988164e+00 8.13632930e-01 1.22286110e+02 2.67220552e-01
 1.95195065e-07 4.56177956e-06 8.52286539e-06]
2021-01-31 07:44:16,747 - pyswarms.single.local_best - INFO - Optimize for 500 iters with {'c1': 0.1, 'c2': 0.3, 'w': 0.9, 'k': 5, 'p': 2}
2021-01-31 07:44:44,574 - pyswarms.single.local_best - INFO - Optimization finished | best cost: 447.3205656013813, best pos: [1.51762276e+00 9.56035142e-01 1.21528164e+02 1.86909864e-01
 2.83012514e-07 1.09402479e-05 4.43979137e-06]
2021-01-31 07:44:44,625 - pyswarms.single.local_best - INFO - Optimize for 500 iters with {'c1': 0.1, 'c2': 0.3, 'w': 0.9, 'k': 5, 'p': 2}
2021-01-31 07:45:11,610 - pyswarms.single.local_best - INFO - Optimization finished | best cost: 495.1030271371726, best pos: [1.55357197e+00 1.02412684e+00 1.20154038e+02 1.67333827e-01
 4.31336530e-07 8.72538968e-06 5.68587847e-06]
2021-01-31 07:45:11,656 - pyswarms.single.local_best - INFO - Optimize for 500 iters with {'c1': 0.1, 'c2': 0.3, 'w': 0.9, 'k': 5, 'p': 2}
2021-01-31 07:45:38,975 - pyswarms.single.local_best - INFO - Optimization finished | best cost: 476.79986998026044, best pos: [1.54500679e+00 9.76257930e-01 1.18626856e+02 1.90003211e-01
 5.33328164e-06 4.58516470e-06 4.01416782e-06]
2021-01-31 07:45:39,024 - pyswarms.single.local_best - INFO - Optimize for 500 iters with {'c1': 0.1, 'c2': 0.3, 'w': 0.9, 'k': 5, 'p': 2}
2021-01-31 07:46:07,418 - pyswarms.single.local_best - INFO - Optimization finished | best cost: 445.7217334750316, best pos: [1.34207043e+00 8.30233873e-01 1.20894908e+02 2.54480324e-01
 7.06386785e-06 6.13038794e-06 3.45383368e-06]
2021-01-31 07:46:07,477 - pyswarms.single.local_best - INFO - Optimize for 500 iters with {'c1': 0.1, 'c2': 0.3, 'w': 0.9, 'k': 5, 'p': 2}
2021-01-31 07:46:35,207 - pyswarms.single.local_best - INFO - Optimization finished | best cost: 493.9800101387842, best pos: [1.51499256e+00 9.47729148e-01 1.21430963e+02 1.79581344e-01
 3.13550302e-06 3.26714925e-06 6.28318823e-06]
2021-01-31 07:46:35,258 - pyswarms.single.local_best - INFO - Optimize for 500 iters with {'c1': 0.1, 'c2': 0.3, 'w': 0.9, 'k': 5, 'p': 2}
2021-01-31 07:47:02,037 - pyswarms.single.local_best - INFO - Optimization finished | best cost: 438.5804211211016, best pos: [1.67860463e+00 1.05319423e+00 1.19334587e+02 1.57516168e-01
 2.95607584e-08 7.63865501e-06 3.50408671e-06]
2021-01-31 07:47:02,088 - pyswarms.single.local_best - INFO - Optimize for 500 iters with {'c1': 0.1, 'c2': 0.3, 'w': 0.9, 'k': 5, 'p': 2}
2021-01-31 07:47:30,126 - pyswarms.single.local_best - INFO - Optimization finished | best cost: 473.053286386217, best pos: [1.84277156e+00 1.19171246e+00 1.22161698e+02 8.08857843e-02
 4.53414006e-06 2.88568936e-06 7.09098273e-06]
2021-01-31 07:47:30,177 - pyswarms.single.local_best - INFO - Optimize for 500 iters with {'c1': 0.1, 'c2': 0.3, 'w': 0.9, 'k': 5, 'p': 2}
2021-01-31 07:47:59,363 - pyswarms.single.local_best - INFO - Optimization finished | best cost: 531.2660606251135, best pos: [1.57771084e+00 1.07757365e+00 1.20957960e+02 1.51434352e-01
 9.81921496e-07 7.47662051e-06 6.72890569e-06]
2021-01-31 07:47:59,413 - pyswarms.single.local_best - INFO - Optimize for 500 iters with {'c1': 0.1, 'c2': 0.3, 'w': 0.9, 'k': 5, 'p': 2}
2021-01-31 07:48:28,156 - pyswarms.single.local_best - INFO - Optimization finished | best cost: 491.17185750309994, best pos: [1.06741279e+00 6.50677013e-01 1.16995751e+02 4.35733009e-01
 4.77750275e-07 3.55980905e-06 5.02843443e-06]
2021-01-31 07:48:28,212 - pyswarms.single.local_best - INFO - Optimize for 500 iters with {'c1': 0.1, 'c2': 0.3, 'w': 0.9, 'k': 5, 'p': 2}
2021-01-31 07:48:56,074 - pyswarms.single.local_best - INFO - Optimization finished | best cost: 451.46621750600764, best pos: [1.27459233e+00 7.69880114e-01 1.19207823e+02 3.13703772e-01
 5.16251528e-06 3.74542297e-06 2.52693348e-06]
2021-01-31 07:48:56,115 - pyswarms.single.local_best - INFO - Optimize for 500 iters with {'c1': 0.1, 'c2': 0.3, 'w': 0.9, 'k': 5, 'p': 2}
2021-01-31 07:49:22,982 - pyswarms.single.local_best - INFO - Optimization finished | best cost: 464.7858905597736, best pos: [1.77175791e+00 1.11198253e+00 1.18822199e+02 1.26369096e-01
 5.14959120e-07 1.02177820e-05 4.41348521e-06]
2021-01-31 07:49:23,034 - pyswarms.single.local_best - INFO - Optimize for 500 iters with {'c1': 0.1, 'c2': 0.3, 'w': 0.9, 'k': 5, 'p': 2}
2021-01-31 07:49:49,594 - pyswarms.single.local_best - INFO - Optimization finished | best cost: 453.92513190680444, best pos: [1.52023870e+00 1.05915483e+00 1.19539645e+02 1.72856291e-01
 3.61774058e-08 7.12641775e-06 6.29835121e-06]
2021-01-31 07:49:49,639 - pyswarms.single.local_best - INFO - Optimize for 500 iters with {'c1': 0.1, 'c2': 0.3, 'w': 0.9, 'k': 5, 'p': 2}
2021-01-31 07:50:16,776 - pyswarms.single.local_best - INFO - Optimization finished | best cost: 479.5666676184802, best pos: [1.21153533e+00 8.11433653e-01 1.21522813e+02 2.86041194e-01
 4.72920831e-07 7.57419585e-06 7.17765924e-06]
2021-01-31 07:50:16,820 - pyswarms.single.local_best - INFO - Optimize for 500 iters with {'c1': 0.1, 'c2': 0.3, 'w': 0.9, 'k': 5, 'p': 2}
2021-01-31 07:50:45,001 - pyswarms.single.local_best - INFO - Optimization finished | best cost: 480.7694282673783, best pos: [1.39768205e+00 8.47908801e-01 1.19887506e+02 2.50160317e-01
 1.22817149e-07 7.50601738e-06 3.60735499e-06]
2021-01-31 07:50:45,050 - pyswarms.single.local_best - INFO - Optimize for 500 iters with {'c1': 0.1, 'c2': 0.3, 'w': 0.9, 'k': 5, 'p': 2}
2021-01-31 07:51:11,569 - pyswarms.single.local_best - INFO - Optimization finished | best cost: 367.01845435135897, best pos: [1.17230324e+00 9.93294191e-01 1.33721987e+02 3.92518208e-01
 8.67952445e-07 1.59396527e-06 4.12323953e-07]
2021-01-31 07:51:11,621 - pyswarms.single.local_best - INFO - Optimize for 500 iters with {'c1': 0.1, 'c2': 0.3, 'w': 0.9, 'k': 5, 'p': 2}
2021-01-31 07:51:38,557 - pyswarms.single.local_best - INFO - Optimization finished | best cost: 376.6397804546049, best pos: [1.31008535e+00 1.18893747e+00 1.34542510e+02 3.11462643e-01
 1.05562038e-06 1.38670639e-06 5.80598110e-07]
2021-01-31 07:51:38,606 - pyswarms.single.local_best - INFO - Optimize for 500 iters with {'c1': 0.1, 'c2': 0.3, 'w': 0.9, 'k': 5, 'p': 2}
2021-01-31 07:52:06,020 - pyswarms.single.local_best - INFO - Optimization finished | best cost: 395.50526100368563, best pos: [1.59338452e+00 1.27439307e+00 1.35699221e+02 2.04490825e-01
 1.24189750e-06 1.49948532e-06 5.91455189e-07]
2021-01-31 07:52:06,072 - pyswarms.single.local_best - INFO - Optimize for 500 iters with {'c1': 0.1, 'c2': 0.3, 'w': 0.9, 'k': 5, 'p': 2}
2021-01-31 07:52:32,973 - pyswarms.single.local_best - INFO - Optimization finished | best cost: 357.34661297051514, best pos: [1.21498663e+00 1.04586655e+00 1.35088305e+02 3.44061423e-01
 1.28133211e-06 1.89431231e-06 7.29424680e-07]
2021-01-31 07:52:33,025 - pyswarms.single.local_best - INFO - Optimize for 500 iters with {'c1': 0.1, 'c2': 0.3, 'w': 0.9, 'k': 5, 'p': 2}
2021-01-31 07:53:00,100 - pyswarms.single.local_best - INFO - Optimization finished | best cost: 405.9168979902564, best pos: [1.00286822e+00 9.17240492e-01 1.33517885e+02 4.79136872e-01
 1.01088036e-06 1.97059677e-06 6.65942914e-07]
2021-01-31 07:53:00,150 - pyswarms.single.local_best - INFO - Optimize for 500 iters with {'c1': 0.1, 'c2': 0.3, 'w': 0.9, 'k': 5, 'p': 2}
2021-01-31 07:53:26,568 - pyswarms.single.local_best - INFO - Optimization finished | best cost: 366.90752471235965, best pos: [1.16912442e+00 1.09876478e+00 1.26310642e+02 3.80655111e-01
 1.36297626e-09 7.74429863e-07 1.23255621e-06]
2021-01-31 07:53:26,613 - pyswarms.single.local_best - INFO - Optimize for 500 iters with {'c1': 0.1, 'c2': 0.3, 'w': 0.9, 'k': 5, 'p': 2}
2021-01-31 07:53:53,475 - pyswarms.single.local_best - INFO - Optimization finished | best cost: 393.32556215176265, best pos: [1.04688731e+00 9.03511506e-01 1.21517911e+02 5.22857358e-01
 5.56585911e-08 5.09399188e-07 7.47177442e-07]
2021-01-31 07:53:53,533 - pyswarms.single.local_best - INFO - Optimize for 500 iters with {'c1': 0.1, 'c2': 0.3, 'w': 0.9, 'k': 5, 'p': 2}
2021-01-31 07:54:19,916 - pyswarms.single.local_best - INFO - Optimization finished | best cost: 369.92691001532785, best pos: [1.27447585e+00 1.18806542e+00 1.36136371e+02 3.01500827e-01
 2.02996137e-06 1.75287728e-06 8.69286375e-07]
2021-01-31 07:54:19,967 - pyswarms.single.local_best - INFO - Optimize for 500 iters with {'c1': 0.1, 'c2': 0.3, 'w': 0.9, 'k': 5, 'p': 2}
2021-01-31 07:54:47,557 - pyswarms.single.local_best - INFO - Optimization finished | best cost: 401.3975663979144, best pos: [9.94922215e-01 1.23284280e+00 1.41289969e+02 4.62258539e-01
 5.15124026e-07 2.31511644e-06 1.25469703e-06]
2021-01-31 07:54:47,598 - pyswarms.single.local_best - INFO - Optimize for 500 iters with {'c1': 0.1, 'c2': 0.3, 'w': 0.9, 'k': 5, 'p': 2}
2021-01-31 07:55:15,073 - pyswarms.single.local_best - INFO - Optimization finished | best cost: 393.166909021494, best pos: [1.05224651e+00 9.08019575e-01 1.35684443e+02 4.52759438e-01
 1.15531904e-06 8.05298226e-07 9.24184357e-07]
2021-01-31 07:55:15,133 - pyswarms.single.local_best - INFO - Optimize for 500 iters with {'c1': 0.1, 'c2': 0.3, 'w': 0.9, 'k': 5, 'p': 2}
2021-01-31 07:55:42,123 - pyswarms.single.local_best - INFO - Optimization finished | best cost: 364.33757057575184, best pos: [1.35299094e+00 1.18458162e+00 1.35702969e+02 2.86268270e-01
 1.80592048e-06 8.86623606e-07 6.81381837e-07]
2021-01-31 07:55:42,173 - pyswarms.single.local_best - INFO - Optimize for 500 iters with {'c1': 0.1, 'c2': 0.3, 'w': 0.9, 'k': 5, 'p': 2}
2021-01-31 07:56:08,410 - pyswarms.single.local_best - INFO - Optimization finished | best cost: 376.8486433393776, best pos: [1.38313809e+00 1.98617086e+00 1.41336455e+02 2.55719053e-01
 1.50856451e-06 1.13700322e-06 1.00213212e-06]
2021-01-31 07:56:08,462 - pyswarms.single.local_best - INFO - Optimize for 500 iters with {'c1': 0.1, 'c2': 0.3, 'w': 0.9, 'k': 5, 'p': 2}
2021-01-31 07:56:35,731 - pyswarms.single.local_best - INFO - Optimization finished | best cost: 397.6193388044331, best pos: [1.27564471e+00 1.15149920e+00 1.15605490e+02 3.42650287e-01
 1.00377855e-06 1.73385300e-06 5.69696353e-07]
2021-01-31 07:56:35,781 - pyswarms.single.local_best - INFO - Optimize for 500 iters with {'c1': 0.1, 'c2': 0.3, 'w': 0.9, 'k': 5, 'p': 2}
2021-01-31 07:57:03,210 - pyswarms.single.local_best - INFO - Optimization finished | best cost: 408.7950396203407, best pos: [1.39951955e+00 1.28414318e+00 1.13734006e+02 2.89392503e-01
 1.42316396e-07 1.24010703e-06 8.57753797e-07]
2021-01-31 07:57:03,259 - pyswarms.single.local_best - INFO - Optimize for 500 iters with {'c1': 0.1, 'c2': 0.3, 'w': 0.9, 'k': 5, 'p': 2}
2021-01-31 07:57:30,044 - pyswarms.single.local_best - INFO - Optimization finished | best cost: 383.4790141377622, best pos: [1.59702506e+00 1.39691922e+00 1.19755277e+02 2.37862198e-01
 1.65329672e-06 1.75315632e-06 2.06498040e-08]
2021-01-31 07:57:30,096 - pyswarms.single.local_best - INFO - Optimize for 500 iters with {'c1': 0.1, 'c2': 0.3, 'w': 0.9, 'k': 5, 'p': 2}
2021-01-31 07:57:55,975 - pyswarms.single.local_best - INFO - Optimization finished | best cost: 377.99770856094864, best pos: [1.39386034e+00 1.21000213e+00 1.32786377e+02 2.77036195e-01
 2.54683233e-06 6.85172424e-07 3.89184845e-07]
2021-01-31 07:57:56,027 - pyswarms.single.local_best - INFO - Optimize for 500 iters with {'c1': 0.1, 'c2': 0.3, 'w': 0.9, 'k': 5, 'p': 2}
2021-01-31 07:58:23,100 - pyswarms.single.local_best - INFO - Optimization finished | best cost: 371.55064803463193, best pos: [1.58470057e+00 1.41606456e+00 1.13766917e+02 2.32842296e-01
 1.64264877e-06 1.81564055e-06 2.37580534e-07]
2021-01-31 07:58:23,155 - pyswarms.single.local_best - INFO - Optimize for 500 iters with {'c1': 0.1, 'c2': 0.3, 'w': 0.9, 'k': 5, 'p': 2}
2021-01-31 07:58:51,181 - pyswarms.single.local_best - INFO - Optimization finished | best cost: 370.28468855378793, best pos: [1.09996579e+00 9.80433981e-01 1.26480957e+02 4.43819336e-01
 1.34921850e-07 3.65602672e-07 1.12940252e-06]
2021-01-31 07:58:51,233 - pyswarms.single.local_best - INFO - Optimize for 500 iters with {'c1': 0.1, 'c2': 0.3, 'w': 0.9, 'k': 5, 'p': 2}
2021-01-31 07:59:18,288 - pyswarms.single.local_best - INFO - Optimization finished | best cost: 380.9347750488506, best pos: [8.46555783e-01 1.54733935e+00 1.41337308e+02 5.66986197e-01
 2.04688799e-06 7.58036225e-07 2.19085175e-06]
2021-01-31 07:59:18,334 - pyswarms.single.local_best - INFO - Optimize for 500 iters with {'c1': 0.1, 'c2': 0.3, 'w': 0.9, 'k': 5, 'p': 2}
2021-01-31 07:59:44,186 - pyswarms.single.local_best - INFO - Optimization finished | best cost: 382.130755976507, best pos: [1.33073150e+00 1.21672930e+00 1.21113113e+02 3.11423222e-01
 9.93986922e-07 1.35267009e-06 6.52827059e-07]
2021-01-31 07:59:44,238 - pyswarms.single.local_best - INFO - Optimize for 500 iters with {'c1': 0.1, 'c2': 0.3, 'w': 0.9, 'k': 5, 'p': 2}
2021-01-31 08:00:10,652 - pyswarms.single.local_best - INFO - Optimization finished | best cost: 387.0561329386551, best pos: [1.25866210e+00 1.93344835e+00 1.41583370e+02 3.22255572e-01
 2.04375359e-06 7.30539404e-07 6.99503884e-07]
2021-01-31 08:00:10,701 - pyswarms.single.local_best - INFO - Optimize for 500 iters with {'c1': 0.1, 'c2': 0.3, 'w': 0.9, 'k': 5, 'p': 2}
2021-01-31 08:00:38,500 - pyswarms.single.local_best - INFO - Optimization finished | best cost: 375.6116369806708, best pos: [1.10760011e+00 1.98639555e+00 1.41731206e+02 3.77734580e-01
 7.12757567e-07 2.26147530e-06 1.39921050e-06]
2021-01-31 08:00:38,549 - pyswarms.single.local_best - INFO - Optimize for 500 iters with {'c1': 0.1, 'c2': 0.3, 'w': 0.9, 'k': 5, 'p': 2}
2021-01-31 08:01:04,825 - pyswarms.single.local_best - INFO - Optimization finished | best cost: 406.5565731501135, best pos: [7.88308577e-01 1.61109638e+00 1.41548978e+02 6.24320447e-01
 1.28316624e-06 1.93192090e-06 2.24021565e-06]
2021-01-31 08:01:04,874 - pyswarms.single.local_best - INFO - Optimize for 500 iters with {'c1': 0.1, 'c2': 0.3, 'w': 0.9, 'k': 5, 'p': 2}
2021-01-31 08:01:31,551 - pyswarms.single.local_best - INFO - Optimization finished | best cost: 380.59566331083147, best pos: [1.08348186e+00 9.72654871e-01 1.29839087e+02 4.36251924e-01
 4.14999291e-07 1.30539442e-06 9.17386454e-07]
2021-01-31 08:01:31,602 - pyswarms.single.local_best - INFO - Optimize for 500 iters with {'c1': 0.1, 'c2': 0.3, 'w': 0.9, 'k': 5, 'p': 2}
2021-01-31 08:01:58,568 - pyswarms.single.local_best - INFO - Optimization finished | best cost: 360.5218298157106, best pos: [1.26998475e+00 1.14700404e+00 1.29910062e+02 3.40733352e-01
 1.64237807e-06 1.99268439e-06 4.19201910e-08]
2021-01-31 08:01:58,619 - pyswarms.single.local_best - INFO - Optimize for 500 iters with {'c1': 0.1, 'c2': 0.3, 'w': 0.9, 'k': 5, 'p': 2}
2021-01-31 08:02:24,843 - pyswarms.single.local_best - INFO - Optimization finished | best cost: 405.735322825958, best pos: [1.08863527e+00 1.00945435e+00 1.20683863e+02 4.48811325e-01
 1.61318146e-06 1.99381943e-06 5.31347906e-08]
2021-01-31 08:02:24,898 - pyswarms.single.local_best - INFO - Optimize for 500 iters with {'c1': 0.1, 'c2': 0.3, 'w': 0.9, 'k': 5, 'p': 2}
2021-01-31 08:02:51,501 - pyswarms.single.local_best - INFO - Optimization finished | best cost: 355.3987747244315, best pos: [1.47250343e+00 1.25716874e+00 1.27133276e+02 2.77685976e-01
 1.41323873e-06 1.14403287e-06 1.48684666e-07]
2021-01-31 08:02:51,541 - pyswarms.single.local_best - INFO - Optimize for 500 iters with {'c1': 0.1, 'c2': 0.3, 'w': 0.9, 'k': 5, 'p': 2}
2021-01-31 08:03:19,037 - pyswarms.single.local_best - INFO - Optimization finished | best cost: 380.8858839109115, best pos: [9.28554142e-01 1.27647945e+00 1.41307565e+02 5.10601183e-01
 1.01602486e-06 2.61635736e-06 9.60824122e-07]
2021-01-31 08:03:19,079 - pyswarms.single.local_best - INFO - Optimize for 500 iters with {'c1': 0.1, 'c2': 0.3, 'w': 0.9, 'k': 5, 'p': 2}
2021-01-31 08:03:44,823 - pyswarms.single.local_best - INFO - Optimization finished | best cost: 393.7190393100193, best pos: [9.64385011e-01 9.36040964e-01 1.18038368e+02 5.17990886e-01
 1.98918122e-07 1.61667379e-06 1.02427703e-06]
2021-01-31 08:03:44,872 - pyswarms.single.local_best - INFO - Optimize for 500 iters with {'c1': 0.1, 'c2': 0.3, 'w': 0.9, 'k': 5, 'p': 2}
2021-01-31 08:04:11,217 - pyswarms.single.local_best - INFO - Optimization finished | best cost: 404.8885272291874, best pos: [1.11294273e+00 1.00386126e+00 1.34887078e+02 3.97626672e-01
 4.38772474e-08 2.06758985e-06 1.18828294e-06]
2021-01-31 08:04:11,268 - pyswarms.single.local_best - INFO - Optimize for 500 iters with {'c1': 0.1, 'c2': 0.3, 'w': 0.9, 'k': 5, 'p': 2}
2021-01-31 08:04:38,014 - pyswarms.single.local_best - INFO - Optimization finished | best cost: 423.54104528566177, best pos: [1.42422052e+00 1.28879939e+00 1.19238589e+02 2.90545591e-01
 6.22939116e-07 2.22152040e-07 7.55504418e-07]
2021-01-31 08:04:38,056 - pyswarms.single.local_best - INFO - Optimize for 500 iters with {'c1': 0.1, 'c2': 0.3, 'w': 0.9, 'k': 5, 'p': 2}
2021-01-31 08:05:03,889 - pyswarms.single.local_best - INFO - Optimization finished | best cost: 372.09431706369, best pos: [1.53246798e+00 1.26978759e+00 1.21204283e+02 2.91277671e-01
 5.25664549e-08 3.92642289e-07 4.42486564e-07]
2021-01-31 08:05:03,936 - pyswarms.single.local_best - INFO - Optimize for 500 iters with {'c1': 0.1, 'c2': 0.3, 'w': 0.9, 'k': 5, 'p': 2}
2021-01-31 08:05:30,114 - pyswarms.single.local_best - INFO - Optimization finished | best cost: 432.200456033362, best pos: [8.22567166e-01 9.78993325e-01 1.40624654e+02 6.03699312e-01
 3.75773308e-07 2.71832216e-06 1.61784264e-06]
2021-01-31 08:05:30,164 - pyswarms.single.local_best - INFO - Optimize for 500 iters with {'c1': 0.1, 'c2': 0.3, 'w': 0.9, 'k': 5, 'p': 2}
2021-01-31 08:05:56,998 - pyswarms.single.local_best - INFO - Optimization finished | best cost: 368.3414437576079, best pos: [1.17518283e+00 9.80078732e-01 1.33244258e+02 3.87229833e-01
 5.78700613e-07 2.08307918e-06 4.41031245e-07]
2021-01-31 08:05:57,048 - pyswarms.single.local_best - INFO - Optimize for 500 iters with {'c1': 0.1, 'c2': 0.3, 'w': 0.9, 'k': 5, 'p': 2}
2021-01-31 08:06:23,995 - pyswarms.single.local_best - INFO - Optimization finished | best cost: 400.0890850328246, best pos: [1.32152787e+00 1.65564796e+00 1.41329996e+02 2.67209818e-01
 1.94079942e-06 8.61754488e-07 1.56850000e-06]
2021-01-31 08:06:24,047 - pyswarms.single.local_best - INFO - Optimize for 500 iters with {'c1': 0.1, 'c2': 0.3, 'w': 0.9, 'k': 5, 'p': 2}
2021-01-31 08:06:50,501 - pyswarms.single.local_best - INFO - Optimization finished | best cost: 376.77392038084383, best pos: [1.48597828e+00 1.35546050e+00 1.27075362e+02 2.37175123e-01
 1.81840111e-06 1.27494025e-06 5.76567500e-07]
2021-01-31 08:06:50,551 - pyswarms.single.local_best - INFO - Optimize for 500 iters with {'c1': 0.1, 'c2': 0.3, 'w': 0.9, 'k': 5, 'p': 2}
2021-01-31 08:07:16,954 - pyswarms.single.local_best - INFO - Optimization finished | best cost: 352.0377358096216, best pos: [1.68127787e+00 1.39276223e+00 1.25724203e+02 2.09011002e-01
 1.26509004e-06 1.89226389e-06 1.39836956e-07]
2021-01-31 08:07:17,013 - pyswarms.single.local_best - INFO - Optimize for 500 iters with {'c1': 0.1, 'c2': 0.3, 'w': 0.9, 'k': 5, 'p': 2}
2021-01-31 08:07:43,342 - pyswarms.single.local_best - INFO - Optimization finished | best cost: 353.733190449993, best pos: [1.11556810e+00 1.99127690e+00 1.41383997e+02 3.66900805e-01
 3.79578167e-07 5.76323110e-08 2.35251218e-06]
2021-01-31 08:07:43,383 - pyswarms.single.local_best - INFO - Optimize for 500 iters with {'c1': 0.1, 'c2': 0.3, 'w': 0.9, 'k': 5, 'p': 2}
2021-01-31 08:08:09,489 - pyswarms.single.local_best - INFO - Optimization finished | best cost: 383.8860601934433, best pos: [1.56845387e+00 1.38798009e+00 1.35205300e+02 2.18218277e-01
 4.89511426e-07 2.15158105e-06 4.75341215e-07]
2021-01-31 08:08:09,540 - pyswarms.single.local_best - INFO - Optimize for 500 iters with {'c1': 0.1, 'c2': 0.3, 'w': 0.9, 'k': 5, 'p': 2}
2021-01-31 08:08:36,762 - pyswarms.single.local_best - INFO - Optimization finished | best cost: 387.36916776872124, best pos: [1.31776671e+00 1.16656040e+00 1.19888927e+02 3.43463286e-01
 1.48821141e-06 8.54405353e-07 2.89291565e-07]
2021-01-31 08:08:36,809 - pyswarms.single.local_best - INFO - Optimize for 500 iters with {'c1': 0.1, 'c2': 0.3, 'w': 0.9, 'k': 5, 'p': 2}
2021-01-31 08:09:03,134 - pyswarms.single.local_best - INFO - Optimization finished | best cost: 387.8663829344325, best pos: [1.22738151e+00 1.13891601e+00 1.27693813e+02 3.48959733e-01
 3.43317893e-08 2.27425141e-06 7.29087187e-07]
2021-01-31 08:09:03,182 - pyswarms.single.local_best - INFO - Optimize for 500 iters with {'c1': 0.1, 'c2': 0.3, 'w': 0.9, 'k': 5, 'p': 2}
2021-01-31 08:09:30,052 - pyswarms.single.local_best - INFO - Optimization finished | best cost: 411.56564507476287, best pos: [1.32023704e+00 1.24379279e+00 1.27659185e+02 3.07527306e-01
 1.88839580e-06 1.33588756e-06 3.49274087e-07]
2021-01-31 08:09:30,104 - pyswarms.single.local_best - INFO - Optimize for 500 iters with {'c1': 0.1, 'c2': 0.3, 'w': 0.9, 'k': 5, 'p': 2}
2021-01-31 08:09:56,761 - pyswarms.single.local_best - INFO - Optimization finished | best cost: 367.8249675895437, best pos: [1.61328336e+00 1.41321044e+00 1.19564158e+02 2.30071747e-01
 1.41203429e-06 9.98248662e-07 3.01379080e-07]
2021-01-31 08:09:56,813 - pyswarms.single.local_best - INFO - Optimize for 500 iters with {'c1': 0.1, 'c2': 0.3, 'w': 0.9, 'k': 5, 'p': 2}
2021-01-31 08:10:23,308 - pyswarms.single.local_best - INFO - Optimization finished | best cost: 345.38931508857274, best pos: [9.53940905e-01 1.40312013e+00 1.41092269e+02 4.91595498e-01
 5.71332631e-07 6.88931592e-07 1.98817547e-06]
2021-01-31 08:10:23,359 - pyswarms.single.local_best - INFO - Optimize for 500 iters with {'c1': 0.1, 'c2': 0.3, 'w': 0.9, 'k': 5, 'p': 2}
2021-01-31 08:10:50,066 - pyswarms.single.local_best - INFO - Optimization finished | best cost: 403.17151460731964, best pos: [1.01035450e+00 7.95434754e-01 1.35334853e+02 4.85064088e-01
 9.70586338e-07 1.49735292e-06 7.85396584e-07]
2021-01-31 08:10:50,115 - pyswarms.single.local_best - INFO - Optimize for 500 iters with {'c1': 0.1, 'c2': 0.3, 'w': 0.9, 'k': 5, 'p': 2}
2021-01-31 08:11:15,770 - pyswarms.single.local_best - INFO - Optimization finished | best cost: 387.11139125629654, best pos: [9.50464037e-01 8.64868661e-01 1.26407958e+02 5.58219507e-01
 7.84568601e-07 1.42806407e-06 4.04033005e-07]
2021-01-31 08:11:15,812 - pyswarms.single.local_best - INFO - Optimize for 500 iters with {'c1': 0.1, 'c2': 0.3, 'w': 0.9, 'k': 5, 'p': 2}
2021-01-31 08:11:42,423 - pyswarms.single.local_best - INFO - Optimization finished | best cost: 374.7856045815879, best pos: [1.47857020e+00 1.32292493e+00 1.27626125e+02 2.40507383e-01
 1.95148924e-06 8.99235866e-07 6.75160797e-07]
2021-01-31 08:11:42,474 - pyswarms.single.local_best - INFO - Optimize for 500 iters with {'c1': 0.1, 'c2': 0.3, 'w': 0.9, 'k': 5, 'p': 2}
2021-01-31 08:12:09,638 - pyswarms.single.local_best - INFO - Optimization finished | best cost: 392.25996705555644, best pos: [1.52668780e+00 1.36899885e+00 1.22750106e+02 2.52139709e-01
 2.19102495e-07 1.29228512e-06 5.39455095e-07]
2021-01-31 08:12:09,687 - pyswarms.single.local_best - INFO - Optimize for 500 iters with {'c1': 0.1, 'c2': 0.3, 'w': 0.9, 'k': 5, 'p': 2}
2021-01-31 08:12:36,397 - pyswarms.single.local_best - INFO - Optimization finished | best cost: 399.8886610293319, best pos: [9.46952462e-01 8.60816683e-01 1.34071730e+02 5.22378978e-01
 1.04360173e-06 2.93996576e-06 2.71368306e-07]
2021-01-31 08:12:36,445 - pyswarms.single.local_best - INFO - Optimize for 500 iters with {'c1': 0.1, 'c2': 0.3, 'w': 0.9, 'k': 5, 'p': 2}
2021-01-31 08:13:03,363 - pyswarms.single.local_best - INFO - Optimization finished | best cost: 377.5717891660862, best pos: [1.55274953e+00 1.35184543e+00 1.35114592e+02 2.09179603e-01
 1.09621488e-06 2.18020102e-06 6.61070755e-07]
2021-01-31 08:13:03,412 - pyswarms.single.local_best - INFO - Optimize for 500 iters with {'c1': 0.1, 'c2': 0.3, 'w': 0.9, 'k': 5, 'p': 2}
2021-01-31 08:13:30,487 - pyswarms.single.local_best - INFO - Optimization finished | best cost: 370.42181894371885, best pos: [1.32006110e+00 1.10523112e+00 1.34909853e+02 3.10425319e-01
 1.38509975e-06 1.16961849e-06 5.37829314e-07]
2021-01-31 08:13:30,534 - pyswarms.single.local_best - INFO - Optimize for 500 iters with {'c1': 0.1, 'c2': 0.3, 'w': 0.9, 'k': 5, 'p': 2}
2021-01-31 08:13:56,890 - pyswarms.single.local_best - INFO - Optimization finished | best cost: 370.1200131688312, best pos: [1.10071979e+00 9.96222715e-01 1.19442440e+02 4.40308538e-01
 1.08300667e-06 6.56454971e-08 1.11204864e-06]
2021-01-31 08:13:56,930 - pyswarms.single.local_best - INFO - Optimize for 500 iters with {'c1': 0.1, 'c2': 0.3, 'w': 0.9, 'k': 5, 'p': 2}
2021-01-31 08:14:24,387 - pyswarms.single.local_best - INFO - Optimization finished | best cost: 364.58168538289056, best pos: [1.16042753e+00 1.56367308e+00 1.41381909e+02 3.46788161e-01
 1.00475383e-06 7.54142580e-07 1.81659787e-06]
2021-01-31 08:14:24,437 - pyswarms.single.local_best - INFO - Optimize for 500 iters with {'c1': 0.1, 'c2': 0.3, 'w': 0.9, 'k': 5, 'p': 2}
2021-01-31 08:14:51,108 - pyswarms.single.local_best - INFO - Optimization finished | best cost: 370.4304752260733, best pos: [1.28949027e+00 1.12167463e+00 1.34263706e+02 3.28208067e-01
 1.67271889e-06 6.06888819e-07 5.08882080e-07]
2021-01-31 08:14:51,161 - pyswarms.single.local_best - INFO - Optimize for 500 iters with {'c1': 0.1, 'c2': 0.3, 'w': 0.9, 'k': 5, 'p': 2}
2021-01-31 08:15:18,083 - pyswarms.single.local_best - INFO - Optimization finished | best cost: 381.0383465089574, best pos: [1.02999222e+00 1.37866680e+00 1.41505216e+02 4.61143704e-01
 1.70010694e-06 1.52036690e-06 4.17908011e-07]
2021-01-31 08:15:18,134 - pyswarms.single.local_best - INFO - Optimize for 500 iters with {'c1': 0.1, 'c2': 0.3, 'w': 0.9, 'k': 5, 'p': 2}
2021-01-31 08:15:45,494 - pyswarms.single.local_best - INFO - Optimization finished | best cost: 382.37893930156673, best pos: [1.22041081e+00 1.07707451e+00 1.35827426e+02 3.48424848e-01
 8.25682523e-07 1.02946434e-06 9.09934685e-07]
2021-01-31 08:15:45,544 - pyswarms.single.local_best - INFO - Optimize for 500 iters with {'c1': 0.1, 'c2': 0.3, 'w': 0.9, 'k': 5, 'p': 2}
2021-01-31 08:16:11,741 - pyswarms.single.local_best - INFO - Optimization finished | best cost: 427.9151725457399, best pos: [1.30545136e+00 1.12745282e+00 1.26375445e+02 3.43800770e-01
 7.57565316e-07 4.10582926e-07 6.27363018e-07]
2021-01-31 08:16:11,791 - pyswarms.single.local_best - INFO - Optimize for 500 iters with {'c1': 0.1, 'c2': 0.3, 'w': 0.9, 'k': 5, 'p': 2}
2021-01-31 08:16:39,708 - pyswarms.single.local_best - INFO - Optimization finished | best cost: 390.64698891547505, best pos: [1.26316422e+00 1.12198009e+00 1.20302004e+02 3.53888911e-01
 1.77106700e-06 1.75192130e-06 1.52559306e-07]
2021-01-31 08:16:39,759 - pyswarms.single.local_best - INFO - Optimize for 500 iters with {'c1': 0.1, 'c2': 0.3, 'w': 0.9, 'k': 5, 'p': 2}
2021-01-31 08:17:06,880 - pyswarms.single.local_best - INFO - Optimization finished | best cost: 361.0840728876326, best pos: [1.57724271e+00 1.40852842e+00 1.35223693e+02 2.03198392e-01
 2.81866520e-06 1.50463325e-06 3.11811204e-07]
2021-01-31 08:17:06,924 - pyswarms.single.local_best - INFO - Optimize for 500 iters with {'c1': 0.1, 'c2': 0.3, 'w': 0.9, 'k': 5, 'p': 2}
2021-01-31 08:17:33,565 - pyswarms.single.local_best - INFO - Optimization finished | best cost: 385.89149315554494, best pos: [1.36799737e+00 1.06274605e+00 1.35436541e+02 2.82836461e-01
 1.94915457e-06 2.97959736e-06 6.78537364e-08]
2021-01-31 08:17:33,612 - pyswarms.single.local_best - INFO - Optimize for 500 iters with {'c1': 0.1, 'c2': 0.3, 'w': 0.9, 'k': 5, 'p': 2}
2021-01-31 08:18:00,048 - pyswarms.single.local_best - INFO - Optimization finished | best cost: 388.51744234669144, best pos: [1.08340167e+00 9.17148799e-01 1.20446723e+02 5.03871597e-01
 1.22714074e-06 9.88224350e-07 5.05761324e-08]
2021-01-31 08:18:00,097 - pyswarms.single.local_best - INFO - Optimize for 500 iters with {'c1': 0.1, 'c2': 0.3, 'w': 0.9, 'k': 5, 'p': 2}
2021-01-31 08:18:26,696 - pyswarms.single.local_best - INFO - Optimization finished | best cost: 408.19056678060576, best pos: [1.39961759e+00 1.19625025e+00 1.34339692e+02 2.75911503e-01
 1.50057006e-06 2.54231451e-07 7.66868019e-07]
2021-01-31 08:18:26,750 - pyswarms.single.local_best - INFO - Optimize for 500 iters with {'c1': 0.1, 'c2': 0.3, 'w': 0.9, 'k': 5, 'p': 2}
2021-01-31 08:18:54,510 - pyswarms.single.local_best - INFO - Optimization finished | best cost: 416.35235063593296, best pos: [1.07352747e+00 1.51670853e+00 1.41684399e+02 3.99669967e-01
 2.27782539e-06 2.12886238e-06 9.13853735e-07]
2021-01-31 08:18:54,560 - pyswarms.single.local_best - INFO - Optimize for 500 iters with {'c1': 0.1, 'c2': 0.3, 'w': 0.9, 'k': 5, 'p': 2}
2021-01-31 08:19:21,763 - pyswarms.single.local_best - INFO - Optimization finished | best cost: 367.3701083150159, best pos: [1.34222751e+00 1.14927204e+00 1.35124617e+02 3.03655623e-01
 9.56906434e-07 8.55559653e-07 6.19089337e-07]
2021-01-31 08:19:21,822 - pyswarms.single.local_best - INFO - Optimize for 500 iters with {'c1': 0.1, 'c2': 0.3, 'w': 0.9, 'k': 5, 'p': 2}
2021-01-31 08:19:48,237 - pyswarms.single.local_best - INFO - Optimization finished | best cost: 368.89316447950534, best pos: [1.22479464e+00 1.03320599e+00 1.35330490e+02 3.61155844e-01
 4.91661299e-07 1.95724078e-06 4.40318001e-07]
2021-01-31 08:19:48,288 - pyswarms.single.local_best - INFO - Optimize for 500 iters with {'c1': 0.1, 'c2': 0.3, 'w': 0.9, 'k': 5, 'p': 2}
2021-01-31 08:20:14,180 - pyswarms.single.local_best - INFO - Optimization finished | best cost: 381.66072544945416, best pos: [1.16991972e+00 1.07144303e+00 1.32968552e+02 3.70241453e-01
 1.51364120e-06 1.99365124e-06 5.27084728e-07]
2021-01-31 08:20:14,227 - pyswarms.single.local_best - INFO - Optimize for 500 iters with {'c1': 0.1, 'c2': 0.3, 'w': 0.9, 'k': 5, 'p': 2}
2021-01-31 08:20:40,933 - pyswarms.single.local_best - INFO - Optimization finished | best cost: 399.3822213664859, best pos: [1.10207041e+00 1.02533156e+00 1.24917413e+02 4.25784954e-01
 1.36587771e-06 7.61324978e-07 8.29816750e-07]
2021-01-31 08:20:40,983 - pyswarms.single.local_best - INFO - Optimize for 500 iters with {'c1': 0.1, 'c2': 0.3, 'w': 0.9, 'k': 5, 'p': 2}
2021-01-31 08:21:06,876 - pyswarms.single.local_best - INFO - Optimization finished | best cost: 369.9841334471455, best pos: [1.25064485e+00 1.04713264e+00 1.18267420e+02 4.03702255e-01
 9.73856472e-07 1.05482567e-06 1.23268998e-07]
2021-01-31 08:21:06,929 - pyswarms.single.local_best - INFO - Optimize for 500 iters with {'c1': 0.1, 'c2': 0.3, 'w': 0.9, 'k': 5, 'p': 2}
2021-01-31 08:21:34,102 - pyswarms.single.local_best - INFO - Optimization finished | best cost: 368.2462899686458, best pos: [1.48079720e+00 1.39947689e+00 1.32954185e+02 2.29648690e-01
 2.84536079e-06 5.25138464e-07 6.32028304e-07]
2021-01-31 08:21:34,151 - pyswarms.single.local_best - INFO - Optimize for 500 iters with {'c1': 0.1, 'c2': 0.3, 'w': 0.9, 'k': 5, 'p': 2}
2021-01-31 08:22:00,824 - pyswarms.single.local_best - INFO - Optimization finished | best cost: 370.9476596997546, best pos: [1.31594226e+00 1.18507597e+00 1.20074838e+02 3.19290857e-01
 1.41464301e-06 3.01752379e-07 8.38248880e-07]
2021-01-31 08:22:00,874 - pyswarms.single.local_best - INFO - Optimize for 500 iters with {'c1': 0.1, 'c2': 0.3, 'w': 0.9, 'k': 5, 'p': 2}
2021-01-31 08:22:28,421 - pyswarms.single.local_best - INFO - Optimization finished | best cost: 399.7948858132779, best pos: [1.36820690e+00 1.22328069e+00 1.15065189e+02 3.19488800e-01
 1.35969266e-06 2.30230224e-06 1.46683149e-08]
2021-01-31 08:22:28,473 - pyswarms.single.local_best - INFO - Optimize for 500 iters with {'c1': 0.1, 'c2': 0.3, 'w': 0.9, 'k': 5, 'p': 2}
2021-01-31 08:22:55,052 - pyswarms.single.local_best - INFO - Optimization finished | best cost: 426.51668740397054, best pos: [1.02036009e+00 8.96565490e-01 1.35169106e+02 4.72790934e-01
 1.82449454e-06 2.72744788e-07 1.01606598e-06]
2021-01-31 08:22:55,106 - pyswarms.single.local_best - INFO - Optimize for 500 iters with {'c1': 0.1, 'c2': 0.3, 'w': 0.9, 'k': 5, 'p': 2}
2021-01-31 08:23:21,770 - pyswarms.single.local_best - INFO - Optimization finished | best cost: 391.8870203151542, best pos: [1.09679648e+00 9.43643774e-01 1.26507199e+02 4.61831661e-01
 1.33233765e-06 8.67180469e-07 3.16032346e-07]
2021-01-31 08:23:21,818 - pyswarms.single.local_best - INFO - Optimize for 500 iters with {'c1': 0.1, 'c2': 0.3, 'w': 0.9, 'k': 5, 'p': 2}
2021-01-31 08:23:48,691 - pyswarms.single.local_best - INFO - Optimization finished | best cost: 358.0695598272002, best pos: [1.19398554e+00 1.09152764e+00 1.35400394e+02 3.53469747e-01
 7.96905471e-08 3.76985560e-07 1.54900635e-06]
2021-01-31 08:23:48,740 - pyswarms.single.local_best - INFO - Optimize for 500 iters with {'c1': 0.1, 'c2': 0.3, 'w': 0.9, 'k': 5, 'p': 2}
2021-01-31 08:24:15,874 - pyswarms.single.local_best - INFO - Optimization finished | best cost: 386.9118358091399, best pos: [1.45016189e+00 1.26400556e+00 1.21852115e+02 2.86398437e-01
 1.34691833e-06 1.04756190e-06 2.68819292e-07]
2021-01-31 08:24:15,922 - pyswarms.single.local_best - INFO - Optimize for 500 iters with {'c1': 0.1, 'c2': 0.3, 'w': 0.9, 'k': 5, 'p': 2}
2021-01-31 08:24:42,660 - pyswarms.single.local_best - INFO - Optimization finished | best cost: 394.91187127106326, best pos: [1.24651556e+00 1.60970264e+00 1.40482283e+02 3.04156158e-01
 2.38232706e-06 1.44400881e-06 1.04605589e-06]
2021-01-31 08:24:42,709 - pyswarms.single.local_best - INFO - Optimize for 500 iters with {'c1': 0.1, 'c2': 0.3, 'w': 0.9, 'k': 5, 'p': 2}
2021-01-31 08:25:09,257 - pyswarms.single.local_best - INFO - Optimization finished | best cost: 384.90563456418545, best pos: [1.26072919e+00 1.22007772e+00 1.21403332e+02 3.29831694e-01
 1.09565385e-06 2.70098433e-06 2.79233373e-07]
2021-01-31 08:25:09,306 - pyswarms.single.local_best - INFO - Optimize for 500 iters with {'c1': 0.1, 'c2': 0.3, 'w': 0.9, 'k': 5, 'p': 2}
2021-01-31 08:25:37,241 - pyswarms.single.local_best - INFO - Optimization finished | best cost: 391.9737661186932, best pos: [1.35641213e+00 1.24373923e+00 1.35923985e+02 2.77389431e-01
 1.54556458e-06 4.68436233e-07 9.44213669e-07]
2021-01-31 08:25:37,292 - pyswarms.single.local_best - INFO - Optimize for 500 iters with {'c1': 0.1, 'c2': 0.3, 'w': 0.9, 'k': 5, 'p': 2}
2021-01-31 08:26:04,628 - pyswarms.single.local_best - INFO - Optimization finished | best cost: 377.88788681853794, best pos: [1.59284766e+00 1.35353611e+00 1.34088268e+02 2.12635465e-01
 1.22007709e-06 1.16662036e-06 4.87110518e-07]
2021-01-31 08:26:04,675 - pyswarms.single.local_best - INFO - Optimize for 500 iters with {'c1': 0.1, 'c2': 0.3, 'w': 0.9, 'k': 5, 'p': 2}
2021-01-31 08:26:31,549 - pyswarms.single.local_best - INFO - Optimization finished | best cost: 415.0241803138998, best pos: [8.76739986e-01 1.81205932e+00 1.41964553e+02 5.46703610e-01
 2.73617952e-06 5.26621859e-07 1.83222550e-06]
2021-01-31 08:26:31,598 - pyswarms.single.local_best - INFO - Optimize for 500 iters with {'c1': 0.1, 'c2': 0.3, 'w': 0.9, 'k': 5, 'p': 2}
2021-01-31 08:26:57,557 - pyswarms.single.local_best - INFO - Optimization finished | best cost: 390.7561098912414, best pos: [1.70075783e+00 1.51981254e+00 1.34803367e+02 1.72923689e-01
 1.83013248e-06 2.76945494e-06 2.26326325e-07]
2021-01-31 08:26:57,605 - pyswarms.single.local_best - INFO - Optimize for 500 iters with {'c1': 0.1, 'c2': 0.3, 'w': 0.9, 'k': 5, 'p': 2}
2021-01-31 08:27:24,807 - pyswarms.single.local_best - INFO - Optimization finished | best cost: 406.2204136870672, best pos: [8.76939652e-01 7.84910895e-01 1.27419789e+02 6.12773597e-01
 2.60990501e-07 2.29137452e-06 5.03865796e-07]
2021-01-31 08:27:24,857 - pyswarms.single.local_best - INFO - Optimize for 500 iters with {'c1': 0.1, 'c2': 0.3, 'w': 0.9, 'k': 5, 'p': 2}
2021-01-31 08:27:53,094 - pyswarms.single.local_best - INFO - Optimization finished | best cost: 376.22020696279594, best pos: [1.36243515e+00 1.13801110e+00 1.19860342e+02 3.43789021e-01
 6.54241071e-07 1.63905202e-08 6.26485714e-07]
2021-01-31 08:27:53,144 - pyswarms.single.local_best - INFO - Optimize for 500 iters with {'c1': 0.1, 'c2': 0.3, 'w': 0.9, 'k': 5, 'p': 2}
2021-01-31 08:28:19,459 - pyswarms.single.local_best - INFO - Optimization finished | best cost: 400.37639206706575, best pos: [1.02560908e+00 8.57503128e-01 1.18915587e+02 5.49337954e-01
 1.60546632e-06 7.90846191e-07 1.12972754e-07]
2021-01-31 08:28:19,511 - pyswarms.single.local_best - INFO - Optimize for 500 iters with {'c1': 0.1, 'c2': 0.3, 'w': 0.9, 'k': 5, 'p': 2}
2021-01-31 08:28:46,771 - pyswarms.single.local_best - INFO - Optimization finished | best cost: 378.97529157477925, best pos: [1.53677332e+00 1.37044023e+00 1.18057031e+02 2.45191743e-01
 5.07584167e-08 7.03535248e-07 8.67321589e-07]
2021-01-31 08:28:46,822 - pyswarms.single.local_best - INFO - Optimize for 500 iters with {'c1': 0.1, 'c2': 0.3, 'w': 0.9, 'k': 5, 'p': 2}
2021-01-31 08:29:13,344 - pyswarms.single.local_best - INFO - Optimization finished | best cost: 389.88075821587387, best pos: [1.01586977e+00 9.18177867e-01 1.35579497e+02 4.60435001e-01
 2.36656797e-08 1.39743806e-06 1.47662673e-06]
2021-01-31 08:29:13,392 - pyswarms.single.local_best - INFO - Optimize for 500 iters with {'c1': 0.1, 'c2': 0.3, 'w': 0.9, 'k': 5, 'p': 2}
2021-01-31 08:29:40,767 - pyswarms.single.local_best - INFO - Optimization finished | best cost: 377.3296186038533, best pos: [1.21107113e+00 1.17057798e+00 1.24758943e+02 3.40663069e-01
 8.44035348e-07 2.23601972e-06 8.61113675e-07]
2021-01-31 08:29:40,819 - pyswarms.single.local_best - INFO - Optimize for 500 iters with {'c1': 0.1, 'c2': 0.3, 'w': 0.9, 'k': 5, 'p': 2}
2021-01-31 08:30:07,944 - pyswarms.single.local_best - INFO - Optimization finished | best cost: 358.4347973606509, best pos: [1.19216161e+00 1.04556999e+00 1.25643178e+02 3.86843505e-01
 5.05840695e-07 2.43070186e-06 3.02948483e-07]
2021-01-31 08:30:07,995 - pyswarms.single.local_best - INFO - Optimize for 500 iters with {'c1': 0.1, 'c2': 0.3, 'w': 0.9, 'k': 5, 'p': 2}
2021-01-31 08:30:36,497 - pyswarms.single.local_best - INFO - Optimization finished | best cost: 420.2951794677151, best pos: [1.34392655e+00 1.17119360e+00 1.26019926e+02 3.23224243e-01
 2.35634634e-07 2.00601353e-06 3.46277446e-07]
2021-01-31 08:30:36,543 - pyswarms.single.local_best - INFO - Optimize for 500 iters with {'c1': 0.1, 'c2': 0.3, 'w': 0.9, 'k': 5, 'p': 2}
2021-01-31 08:31:04,217 - pyswarms.single.local_best - INFO - Optimization finished | best cost: 356.9396611389783, best pos: [1.43760927e+00 1.18466430e+00 1.18767428e+02 3.22245537e-01
 8.03114365e-08 1.59954343e-06 2.08191150e-07]
2021-01-31 08:31:04,267 - pyswarms.single.local_best - INFO - Optimize for 500 iters with {'c1': 0.1, 'c2': 0.3, 'w': 0.9, 'k': 5, 'p': 2}
2021-01-31 08:31:30,954 - pyswarms.single.local_best - INFO - Optimization finished | best cost: 447.908645033342, best pos: [1.02260030e+00 8.26258483e-01 1.35459827e+02 4.85605199e-01
 9.72058411e-07 6.18488285e-07 9.00430668e-07]
2021-01-31 08:31:31,001 - pyswarms.single.local_best - INFO - Optimize for 500 iters with {'c1': 0.1, 'c2': 0.3, 'w': 0.9, 'k': 5, 'p': 2}
2021-01-31 08:31:58,136 - pyswarms.single.local_best - INFO - Optimization finished | best cost: 376.7769476818318, best pos: [9.37704687e-01 8.26053729e-01 1.17960817e+02 5.92267047e-01
 1.73055179e-06 2.70033998e-07 5.80811155e-07]
2021-01-31 08:31:58,185 - pyswarms.single.local_best - INFO - Optimize for 500 iters with {'c1': 0.1, 'c2': 0.3, 'w': 0.9, 'k': 5, 'p': 2}
2021-01-31 08:32:24,620 - pyswarms.single.local_best - INFO - Optimization finished | best cost: 354.4554287999816, best pos: [9.71962924e-01 1.56554356e+00 1.41153528e+02 4.58855154e-01
 2.48801715e-07 1.52863766e-07 2.91101611e-06]
2021-01-31 08:32:24,672 - pyswarms.single.local_best - INFO - Optimize for 500 iters with {'c1': 0.1, 'c2': 0.3, 'w': 0.9, 'k': 5, 'p': 2}
2021-01-31 08:32:52,268 - pyswarms.single.local_best - INFO - Optimization finished | best cost: 372.087309305733, best pos: [1.57335927e+00 1.40120035e+00 1.19991117e+02 2.43247323e-01
 7.47853802e-07 8.26871328e-07 4.59017495e-07]
2021-01-31 08:32:52,317 - pyswarms.single.local_best - INFO - Optimize for 500 iters with {'c1': 0.1, 'c2': 0.3, 'w': 0.9, 'k': 5, 'p': 2}
2021-01-31 08:33:20,262 - pyswarms.single.local_best - INFO - Optimization finished | best cost: 404.4608945695249, best pos: [1.06613003e+00 1.25412041e+00 1.41299327e+02 4.07324672e-01
 9.55213155e-07 6.40719011e-07 1.85625867e-06]
2021-01-31 08:33:20,315 - pyswarms.single.local_best - INFO - Optimize for 500 iters with {'c1': 0.1, 'c2': 0.3, 'w': 0.9, 'k': 5, 'p': 2}
2021-01-31 08:33:47,494 - pyswarms.single.local_best - INFO - Optimization finished | best cost: 392.08522726989185, best pos: [1.08661073e+00 9.35299058e-01 1.19833335e+02 4.95219930e-01
 9.46130125e-07 7.94271111e-07 3.34772315e-07]
2021-01-31 08:33:47,546 - pyswarms.single.local_best - INFO - Optimize for 500 iters with {'c1': 0.1, 'c2': 0.3, 'w': 0.9, 'k': 5, 'p': 2}
2021-01-31 08:34:14,077 - pyswarms.single.local_best - INFO - Optimization finished | best cost: 397.8273734745794, best pos: [1.35487553e+00 1.95461045e+00 1.41507419e+02 2.63152290e-01
 3.76713867e-07 1.11712104e-06 1.42137632e-06]
2021-01-31 08:34:14,120 - pyswarms.single.local_best - INFO - Optimize for 500 iters with {'c1': 0.1, 'c2': 0.3, 'w': 0.9, 'k': 5, 'p': 2}
2021-01-31 08:34:40,938 - pyswarms.single.local_best - INFO - Optimization finished | best cost: 379.95638863398744, best pos: [1.39147290e+00 1.20352062e+00 1.35254521e+02 2.72973405e-01
 1.31347945e-06 2.12718849e-06 4.17463553e-07]
2021-01-31 08:34:40,988 - pyswarms.single.local_best - INFO - Optimize for 500 iters with {'c1': 0.1, 'c2': 0.3, 'w': 0.9, 'k': 5, 'p': 2}
2021-01-31 08:35:07,036 - pyswarms.single.local_best - INFO - Optimization finished | best cost: 384.77702752607763, best pos: [1.54502948e+00 1.33345690e+00 1.22769977e+02 2.51768806e-01
 1.75365843e-06 1.52516665e-06 7.66303426e-08]
2021-01-31 08:35:07,090 - pyswarms.single.local_best - INFO - Optimize for 500 iters with {'c1': 0.1, 'c2': 0.3, 'w': 0.9, 'k': 5, 'p': 2}
2021-01-31 08:35:34,296 - pyswarms.single.local_best - INFO - Optimization finished | best cost: 404.7398744535671, best pos: [8.97159342e-01 7.40078568e-01 1.35190379e+02 5.78857216e-01
 1.21323989e-06 2.50018980e-07 1.32826932e-06]
2021-01-31 08:35:34,358 - pyswarms.single.local_best - INFO - Optimize for 500 iters with {'c1': 0.1, 'c2': 0.3, 'w': 0.9, 'k': 5, 'p': 2}
2021-01-31 08:36:07,266 - pyswarms.single.local_best - INFO - Optimization finished | best cost: 526.9109075110983, best pos: [1.27490555e+00 4.67389593e-01 7.93497781e-01 9.49736125e+01
 1.24966385e+02 4.48806961e-01 4.51133820e-07 8.38725712e-07
 8.18027717e-07]
2021-01-31 08:36:07,317 - pyswarms.single.local_best - INFO - Optimize for 500 iters with {'c1': 0.1, 'c2': 0.3, 'w': 0.9, 'k': 5, 'p': 2}
2021-01-31 08:36:41,457 - pyswarms.single.local_best - INFO - Optimization finished | best cost: 542.8739853611288, best pos: [1.68980411e+00 5.79208468e-01 8.44441651e-01 9.09367414e+01
 1.27168869e+02 3.56083704e-01 8.98373011e-08 5.51030482e-07
 8.49115291e-07]
2021-01-31 08:36:41,509 - pyswarms.single.local_best - INFO - Optimize for 500 iters with {'c1': 0.1, 'c2': 0.3, 'w': 0.9, 'k': 5, 'p': 2}
2021-01-31 08:37:15,512 - pyswarms.single.local_best - INFO - Optimization finished | best cost: 453.7386824955078, best pos: [1.43257633e+00 5.52365037e-01 1.08437402e+00 9.37134207e+01
 1.33244747e+02 3.90833937e-01 5.63178995e-07 4.31363855e-07
 8.33632070e-07]
2021-01-31 08:37:15,562 - pyswarms.single.local_best - INFO - Optimize for 500 iters with {'c1': 0.1, 'c2': 0.3, 'w': 0.9, 'k': 5, 'p': 2}
2021-01-31 08:37:50,795 - pyswarms.single.local_best - INFO - Optimization finished | best cost: 485.05697458194777, best pos: [1.72620890e+00 4.97933332e-01 8.74609976e-01 9.50281987e+01
 1.16064151e+02 2.83803188e-01 8.88941847e-08 5.78322250e-07
 8.63112172e-07]
2021-01-31 08:37:50,843 - pyswarms.single.local_best - INFO - Optimize for 500 iters with {'c1': 0.1, 'c2': 0.3, 'w': 0.9, 'k': 5, 'p': 2}
2021-01-31 08:38:26,413 - pyswarms.single.local_best - INFO - Optimization finished | best cost: 499.9477587185662, best pos: [1.40608585e+00 3.78993796e-01 7.05416186e-01 9.46279073e+01
 1.15169584e+02 4.43908823e-01 3.46526315e-07 6.93892667e-07
 7.00581420e-07]
2021-01-31 08:38:26,458 - pyswarms.single.local_best - INFO - Optimize for 500 iters with {'c1': 0.1, 'c2': 0.3, 'w': 0.9, 'k': 5, 'p': 2}
2021-01-31 08:38:59,025 - pyswarms.single.local_best - INFO - Optimization finished | best cost: 523.6927646268961, best pos: [1.43154862e+00 5.17941676e-01 9.30543702e-01 9.09767065e+01
 1.31666644e+02 4.40749486e-01 6.66875653e-07 8.58389767e-07
 7.88290342e-07]
2021-01-31 08:38:59,073 - pyswarms.single.local_best - INFO - Optimize for 500 iters with {'c1': 0.1, 'c2': 0.3, 'w': 0.9, 'k': 5, 'p': 2}
2021-01-31 08:39:33,144 - pyswarms.single.local_best - INFO - Optimization finished | best cost: 532.9875741861235, best pos: [1.41478737e+00 4.65232659e-01 8.50203138e-01 9.13744993e+01
 1.27414719e+02 4.74865877e-01 4.05324398e-07 5.80779585e-07
 8.34676797e-07]
2021-01-31 08:39:33,198 - pyswarms.single.local_best - INFO - Optimize for 500 iters with {'c1': 0.1, 'c2': 0.3, 'w': 0.9, 'k': 5, 'p': 2}
2021-01-31 08:40:07,377 - pyswarms.single.local_best - INFO - Optimization finished | best cost: 479.7256112313215, best pos: [1.58540640e+00 5.51166446e-01 1.18591815e+00 9.32862468e+01
 1.32935562e+02 3.76835306e-01 4.56242002e-07 6.40751822e-07
 5.52434168e-07]
2021-01-31 08:40:07,430 - pyswarms.single.local_best - INFO - Optimize for 500 iters with {'c1': 0.1, 'c2': 0.3, 'w': 0.9, 'k': 5, 'p': 2}
2021-01-31 08:40:40,439 - pyswarms.single.local_best - INFO - Optimization finished | best cost: 515.867425618952, best pos: [1.45531026e+00 5.56023203e-01 1.07743872e+00 9.42102938e+01
 1.32634739e+02 3.83151512e-01 3.75424918e-07 5.22607020e-07
 8.06107663e-07]
2021-01-31 08:40:40,490 - pyswarms.single.local_best - INFO - Optimize for 500 iters with {'c1': 0.1, 'c2': 0.3, 'w': 0.9, 'k': 5, 'p': 2}
2021-01-31 08:41:14,921 - pyswarms.single.local_best - INFO - Optimization finished | best cost: 485.6572387243182, best pos: [1.57524458e+00 5.09701317e-01 1.06368506e+00 9.19596626e+01
 1.30102301e+02 3.98275312e-01 2.87134047e-07 5.05969985e-07
 8.21838756e-07]
2021-01-31 08:41:14,968 - pyswarms.single.local_best - INFO - Optimize for 500 iters with {'c1': 0.1, 'c2': 0.3, 'w': 0.9, 'k': 5, 'p': 2}
2021-01-31 08:41:46,507 - pyswarms.single.local_best - INFO - Optimization finished | best cost: 497.13144191468086, best pos: [1.70494211e+00 4.91224820e-01 8.67067775e-01 9.29371432e+01
 1.14424373e+02 3.09192835e-01 7.49207884e-07 8.30815117e-07
 6.99666405e-07]
2021-01-31 08:41:46,557 - pyswarms.single.local_best - INFO - Optimize for 500 iters with {'c1': 0.1, 'c2': 0.3, 'w': 0.9, 'k': 5, 'p': 2}
2021-01-31 08:42:22,323 - pyswarms.single.local_best - INFO - Optimization finished | best cost: 535.8186787961308, best pos: [1.59132143e+00 4.98465109e-01 8.91282899e-01 9.41572940e+01
 1.26645362e+02 3.91849834e-01 8.07803937e-08 6.15893701e-07
 5.50759994e-07]
2021-01-31 08:42:22,371 - pyswarms.single.local_best - INFO - Optimize for 500 iters with {'c1': 0.1, 'c2': 0.3, 'w': 0.9, 'k': 5, 'p': 2}
2021-01-31 08:42:56,448 - pyswarms.single.local_best - INFO - Optimization finished | best cost: 504.0060387217379, best pos: [1.43441922e+00 5.00632231e-01 1.05777119e+00 9.39075748e+01
 1.30920440e+02 4.16839717e-01 2.67963462e-07 5.43858664e-07
 7.80337630e-07]
2021-01-31 08:42:56,504 - pyswarms.single.local_best - INFO - Optimize for 500 iters with {'c1': 0.1, 'c2': 0.3, 'w': 0.9, 'k': 5, 'p': 2}
2021-01-31 08:43:30,040 - pyswarms.single.local_best - INFO - Optimization finished | best cost: 500.4364493616371, best pos: [1.42908670e+00 5.11174814e-01 9.78007150e-01 9.34200321e+01
 1.30464858e+02 4.22345086e-01 4.88876221e-07 5.23752518e-07
 7.19288440e-07]
2021-01-31 08:43:30,090 - pyswarms.single.local_best - INFO - Optimize for 500 iters with {'c1': 0.1, 'c2': 0.3, 'w': 0.9, 'k': 5, 'p': 2}
2021-01-31 08:44:01,935 - pyswarms.single.local_best - INFO - Optimization finished | best cost: 495.89144215175384, best pos: [1.35922771e+00 5.57572308e-01 1.09315922e+00 9.45332721e+01
 1.35248411e+02 4.11080576e-01 2.94798974e-07 6.52197788e-07
 8.26566650e-07]
2021-01-31 08:44:01,989 - pyswarms.single.local_best - INFO - Optimize for 500 iters with {'c1': 0.1, 'c2': 0.3, 'w': 0.9, 'k': 5, 'p': 2}
2021-01-31 08:44:34,594 - pyswarms.single.local_best - INFO - Optimization finished | best cost: 511.79299591884035, best pos: [1.33517378e+00 4.30836907e-01 7.20131780e-01 9.46675834e+01
 1.21175924e+02 4.61213571e-01 3.77388580e-07 4.84898507e-07
 8.55267127e-07]
2021-01-31 08:44:34,641 - pyswarms.single.local_best - INFO - Optimize for 500 iters with {'c1': 0.1, 'c2': 0.3, 'w': 0.9, 'k': 5, 'p': 2}
2021-01-31 08:45:08,068 - pyswarms.single.local_best - INFO - Optimization finished | best cost: 459.19011929740054, best pos: [1.58657410e+00 4.99833970e-01 8.45613485e-01 9.40905348e+01
 1.16238341e+02 3.25588342e-01 5.48490786e-07 8.49990691e-07
 8.24933516e-07]
2021-01-31 08:45:08,110 - pyswarms.single.local_best - INFO - Optimize for 500 iters with {'c1': 0.1, 'c2': 0.3, 'w': 0.9, 'k': 5, 'p': 2}
2021-01-31 08:45:41,226 - pyswarms.single.local_best - INFO - Optimization finished | best cost: 476.59809243317886, best pos: [1.47361255e+00 5.40655436e-01 9.36835704e-01 9.44528855e+01
 1.26494005e+02 3.59440790e-01 4.13093637e-07 5.18556153e-07
 8.55561128e-07]
2021-01-31 08:45:41,276 - pyswarms.single.local_best - INFO - Optimize for 500 iters with {'c1': 0.1, 'c2': 0.3, 'w': 0.9, 'k': 5, 'p': 2}
2021-01-31 08:46:14,140 - pyswarms.single.local_best - INFO - Optimization finished | best cost: 525.3932201060104, best pos: [1.42851988e+00 5.12279183e-01 9.41387356e-01 9.41859076e+01
 1.31116146e+02 4.19712047e-01 4.99009563e-07 3.24319158e-07
 7.28837280e-07]
2021-01-31 08:46:14,197 - pyswarms.single.local_best - INFO - Optimize for 500 iters with {'c1': 0.1, 'c2': 0.3, 'w': 0.9, 'k': 5, 'p': 2}
2021-01-31 08:46:48,147 - pyswarms.single.local_best - INFO - Optimization finished | best cost: 489.49108818724886, best pos: [1.57017191e+00 5.35854693e-01 1.05293119e+00 9.41487751e+01
 1.28619150e+02 3.46675539e-01 2.68364658e-07 8.03648614e-07
 7.58112920e-07]
2021-01-31 08:46:48,200 - pyswarms.single.local_best - INFO - Optimize for 500 iters with {'c1': 0.1, 'c2': 0.3, 'w': 0.9, 'k': 5, 'p': 2}
2021-01-31 08:47:23,177 - pyswarms.single.local_best - INFO - Optimization finished | best cost: 526.7183243392183, best pos: [1.49182241e+00 5.13741783e-01 9.35685021e-01 9.32977287e+01
 1.31928411e+02 4.15549384e-01 7.21263663e-07 3.33078268e-07
 6.94519348e-07]
2021-01-31 08:47:23,228 - pyswarms.single.local_best - INFO - Optimize for 500 iters with {'c1': 0.1, 'c2': 0.3, 'w': 0.9, 'k': 5, 'p': 2}
2021-01-31 08:47:56,614 - pyswarms.single.local_best - INFO - Optimization finished | best cost: 537.6111455522042, best pos: [1.71952080e+00 5.78415041e-01 9.42595392e-01 9.35804827e+01
 1.24393506e+02 3.06462224e-01 3.62024363e-07 4.06410688e-07
 7.59309636e-07]
2021-01-31 08:47:56,666 - pyswarms.single.local_best - INFO - Optimize for 500 iters with {'c1': 0.1, 'c2': 0.3, 'w': 0.9, 'k': 5, 'p': 2}
2021-01-31 08:48:29,213 - pyswarms.single.local_best - INFO - Optimization finished | best cost: 482.97040180515046, best pos: [1.90943883e+00 5.40715758e-01 8.88091271e-01 9.41106832e+01
 1.17781749e+02 2.86695848e-01 3.33847863e-07 3.83216065e-07
 4.67079161e-07]
2021-01-31 08:48:29,259 - pyswarms.single.local_best - INFO - Optimize for 500 iters with {'c1': 0.1, 'c2': 0.3, 'w': 0.9, 'k': 5, 'p': 2}
2021-01-31 08:49:01,966 - pyswarms.single.local_best - INFO - Optimization finished | best cost: 504.7481396514321, best pos: [1.98821640e+00 5.39743748e-01 1.05540480e+00 9.42447638e+01
 1.13386994e+02 2.08062712e-01 2.83178578e-07 5.72006123e-07
 8.30606886e-07]
2021-01-31 08:49:02,018 - pyswarms.single.local_best - INFO - Optimize for 500 iters with {'c1': 0.1, 'c2': 0.3, 'w': 0.9, 'k': 5, 'p': 2}
2021-01-31 08:49:37,567 - pyswarms.single.local_best - INFO - Optimization finished | best cost: 472.8679525449487, best pos: [1.58755998e+00 5.31854361e-01 9.89667470e-01 9.43552877e+01
 1.26680182e+02 3.34248159e-01 3.05606880e-07 8.54485260e-07
 7.97668102e-07]
2021-01-31 08:49:37,617 - pyswarms.single.local_best - INFO - Optimize for 500 iters with {'c1': 0.1, 'c2': 0.3, 'w': 0.9, 'k': 5, 'p': 2}
2021-01-31 08:50:13,472 - pyswarms.single.local_best - INFO - Optimization finished | best cost: 464.0194616954596, best pos: [1.27570188e+00 3.99423290e-01 7.41827231e-01 9.13464189e+01
 1.31918264e+02 6.40964312e-01 2.39846742e-07 6.58248811e-07
 4.35889589e-07]
2021-01-31 08:50:13,524 - pyswarms.single.local_best - INFO - Optimize for 500 iters with {'c1': 0.1, 'c2': 0.3, 'w': 0.9, 'k': 5, 'p': 2}
2021-01-31 08:50:45,395 - pyswarms.single.local_best - INFO - Optimization finished | best cost: 529.8802449880849, best pos: [1.77861267e+00 6.48160007e-01 1.19249145e+00 9.20961367e+01
 1.33244683e+02 2.98544099e-01 7.73916047e-08 4.87064795e-07
 8.06280354e-07]
2021-01-31 08:50:45,443 - pyswarms.single.local_best - INFO - Optimize for 500 iters with {'c1': 0.1, 'c2': 0.3, 'w': 0.9, 'k': 5, 'p': 2}
2021-01-31 08:51:19,302 - pyswarms.single.local_best - INFO - Optimization finished | best cost: 501.1706200844921, best pos: [1.36433436e+00 5.14388843e-01 1.10634734e+00 9.66651315e+01
 1.32336923e+02 3.84324875e-01 6.58058720e-07 8.41794384e-07
 8.54989495e-07]
2021-01-31 08:51:19,345 - pyswarms.single.local_best - INFO - Optimize for 500 iters with {'c1': 0.1, 'c2': 0.3, 'w': 0.9, 'k': 5, 'p': 2}
2021-01-31 08:51:53,448 - pyswarms.single.local_best - INFO - Optimization finished | best cost: 511.64229056816924, best pos: [1.37419709e+00 4.53503222e-01 7.71429944e-01 9.31275376e+01
 1.26093202e+02 4.71128193e-01 4.56055330e-07 5.43527056e-07
 8.27994341e-07]
2021-01-31 08:51:53,498 - pyswarms.single.local_best - INFO - Optimize for 500 iters with {'c1': 0.1, 'c2': 0.3, 'w': 0.9, 'k': 5, 'p': 2}
2021-01-31 08:52:26,877 - pyswarms.single.local_best - INFO - Optimization finished | best cost: 493.25136878384615, best pos: [1.48152881e+00 4.83375904e-01 9.50988587e-01 9.43917959e+01
 1.32165629e+02 4.74500727e-01 7.26130099e-07 1.99968122e-07
 2.66799967e-07]
2021-01-31 08:52:26,927 - pyswarms.single.local_best - INFO - Optimize for 500 iters with {'c1': 0.1, 'c2': 0.3, 'w': 0.9, 'k': 5, 'p': 2}
2021-01-31 08:52:59,573 - pyswarms.single.local_best - INFO - Optimization finished | best cost: 484.3303350242849, best pos: [1.66139291e+00 6.32979566e-01 1.07463188e+00 9.43991309e+01
 1.30750300e+02 2.98751798e-01 3.14479181e-07 8.07365613e-07
 6.74827212e-07]
2021-01-31 08:52:59,622 - pyswarms.single.local_best - INFO - Optimize for 500 iters with {'c1': 0.1, 'c2': 0.3, 'w': 0.9, 'k': 5, 'p': 2}
2021-01-31 08:53:33,391 - pyswarms.single.local_best - INFO - Optimization finished | best cost: 454.6775482659221, best pos: [1.76104386e+00 6.27824759e-01 1.14480202e+00 9.45658631e+01
 1.28374218e+02 2.72060093e-01 5.12095602e-08 1.68209996e-07
 8.30529864e-07]
2021-01-31 08:53:33,443 - pyswarms.single.local_best - INFO - Optimize for 500 iters with {'c1': 0.1, 'c2': 0.3, 'w': 0.9, 'k': 5, 'p': 2}
2021-01-31 08:54:06,074 - pyswarms.single.local_best - INFO - Optimization finished | best cost: 461.85878799877855, best pos: [1.99292729e+00 5.81020492e-01 1.14881088e+00 9.18644643e+01
 1.31473408e+02 3.22222175e-01 1.47003995e-07 4.25529756e-07
 4.07981372e-07]
2021-01-31 08:54:06,124 - pyswarms.single.local_best - INFO - Optimize for 500 iters with {'c1': 0.1, 'c2': 0.3, 'w': 0.9, 'k': 5, 'p': 2}
2021-01-31 08:54:38,182 - pyswarms.single.local_best - INFO - Optimization finished | best cost: 495.9335355531415, best pos: [1.60397198e+00 6.85028338e-01 1.28203540e+00 9.45231332e+01
 1.37049932e+02 3.00242269e-01 3.50953034e-07 5.97956540e-07
 7.29989039e-07]
2021-01-31 08:54:38,234 - pyswarms.single.local_best - INFO - Optimize for 500 iters with {'c1': 0.1, 'c2': 0.3, 'w': 0.9, 'k': 5, 'p': 2}
2021-01-31 08:55:12,195 - pyswarms.single.local_best - INFO - Optimization finished | best cost: 483.7595771928962, best pos: [1.39470282e+00 4.42377434e-01 8.39863363e-01 9.40573065e+01
 1.26161980e+02 4.59518209e-01 6.58448795e-07 2.38008558e-07
 7.10802361e-07]
2021-01-31 08:55:12,238 - pyswarms.single.local_best - INFO - Optimize for 500 iters with {'c1': 0.1, 'c2': 0.3, 'w': 0.9, 'k': 5, 'p': 2}
2021-01-31 08:55:44,384 - pyswarms.single.local_best - INFO - Optimization finished | best cost: 493.13178604914447, best pos: [1.60007621e+00 6.07190822e-01 1.19069264e+00 9.47569519e+01
 1.32044898e+02 3.04585050e-01 5.43870395e-07 5.42672805e-07
 8.23214137e-07]
2021-01-31 08:55:44,428 - pyswarms.single.local_best - INFO - Optimize for 500 iters with {'c1': 0.1, 'c2': 0.3, 'w': 0.9, 'k': 5, 'p': 2}
2021-01-31 08:56:18,100 - pyswarms.single.local_best - INFO - Optimization finished | best cost: 490.44011995075624, best pos: [1.63044409e+00 5.22709645e-01 9.83802267e-01 9.38694104e+01
 1.26102172e+02 3.49629525e-01 5.73604047e-07 6.41861155e-07
 5.50520993e-07]
2021-01-31 08:56:18,152 - pyswarms.single.local_best - INFO - Optimize for 500 iters with {'c1': 0.1, 'c2': 0.3, 'w': 0.9, 'k': 5, 'p': 2}
2021-01-31 08:56:50,595 - pyswarms.single.local_best - INFO - Optimization finished | best cost: 500.89817702721064, best pos: [1.63676777e+00 5.08254578e-01 9.58085948e-01 9.44364992e+01
 1.23308017e+02 3.31355346e-01 2.47785817e-07 5.62466083e-07
 7.82606587e-07]
2021-01-31 08:56:50,646 - pyswarms.single.local_best - INFO - Optimize for 500 iters with {'c1': 0.1, 'c2': 0.3, 'w': 0.9, 'k': 5, 'p': 2}
2021-01-31 08:57:24,178 - pyswarms.single.local_best - INFO - Optimization finished | best cost: 523.58695803503, best pos: [1.61222500e+00 5.16370779e-01 9.19433008e-01 9.34210741e+01
 1.26903997e+02 3.70422838e-01 5.11270037e-07 4.07222252e-07
 6.48572607e-07]
2021-01-31 08:57:24,224 - pyswarms.single.local_best - INFO - Optimize for 500 iters with {'c1': 0.1, 'c2': 0.3, 'w': 0.9, 'k': 5, 'p': 2}
2021-01-31 08:57:58,567 - pyswarms.single.local_best - INFO - Optimization finished | best cost: 461.15693305241484, best pos: [1.63189215e+00 5.90821348e-01 1.02752851e+00 9.44644869e+01
 1.27254842e+02 3.03133248e-01 3.66942636e-07 3.94081098e-07
 8.64552716e-07]
2021-01-31 08:57:58,621 - pyswarms.single.local_best - INFO - Optimize for 500 iters with {'c1': 0.1, 'c2': 0.3, 'w': 0.9, 'k': 5, 'p': 2}
2021-01-31 08:58:31,081 - pyswarms.single.local_best - INFO - Optimization finished | best cost: 534.6933507072919, best pos: [1.72319638e+00 6.27605682e-01 1.18054461e+00 9.24047015e+01
 1.32116623e+02 3.18185575e-01 4.04548623e-07 7.98715919e-07
 5.68654998e-07]
2021-01-31 08:58:31,131 - pyswarms.single.local_best - INFO - Optimize for 500 iters with {'c1': 0.1, 'c2': 0.3, 'w': 0.9, 'k': 5, 'p': 2}
2021-01-31 08:59:05,099 - pyswarms.single.local_best - INFO - Optimization finished | best cost: 502.95909301114256, best pos: [1.73441151e+00 6.25259949e-01 1.04740832e+00 9.26487261e+01
 1.27912855e+02 2.92676603e-01 3.85397357e-07 4.20579219e-07
 8.33386861e-07]
2021-01-31 08:59:05,157 - pyswarms.single.local_best - INFO - Optimize for 500 iters with {'c1': 0.1, 'c2': 0.3, 'w': 0.9, 'k': 5, 'p': 2}
2021-01-31 08:59:37,580 - pyswarms.single.local_best - INFO - Optimization finished | best cost: 479.5688914033305, best pos: [1.86938022e+00 5.68068838e-01 1.08532812e+00 9.41363330e+01
 1.27898882e+02 3.03058983e-01 4.42592609e-07 4.53068412e-07
 3.80416322e-07]
2021-01-31 08:59:37,638 - pyswarms.single.local_best - INFO - Optimize for 500 iters with {'c1': 0.1, 'c2': 0.3, 'w': 0.9, 'k': 5, 'p': 2}
2021-01-31 09:00:12,195 - pyswarms.single.local_best - INFO - Optimization finished | best cost: 498.158655313076, best pos: [1.48545510e+00 5.13917993e-01 1.16459201e+00 9.32065446e+01
 1.33247684e+02 4.12610757e-01 3.28515987e-07 5.33453404e-07
 7.62982325e-07]
2021-01-31 09:00:12,242 - pyswarms.single.local_best - INFO - Optimize for 500 iters with {'c1': 0.1, 'c2': 0.3, 'w': 0.9, 'k': 5, 'p': 2}
2021-01-31 09:00:45,552 - pyswarms.single.local_best - INFO - Optimization finished | best cost: 521.7129206346415, best pos: [1.29241921e+00 5.32774750e-01 1.45589683e+00 9.42414524e+01
 1.38019685e+02 4.43593844e-01 6.95306337e-07 6.90506763e-07
 8.45969758e-07]
2021-01-31 09:00:45,601 - pyswarms.single.local_best - INFO - Optimize for 500 iters with {'c1': 0.1, 'c2': 0.3, 'w': 0.9, 'k': 5, 'p': 2}
2021-01-31 09:01:16,857 - pyswarms.single.local_best - INFO - Optimization finished | best cost: 478.9776424161238, best pos: [1.52962152e+00 5.61064407e-01 1.15024617e+00 9.45940790e+01
 1.31617386e+02 3.46454587e-01 4.86447591e-07 5.37235772e-07
 7.96364551e-07]
2021-01-31 09:01:16,908 - pyswarms.single.local_best - INFO - Optimize for 500 iters with {'c1': 0.1, 'c2': 0.3, 'w': 0.9, 'k': 5, 'p': 2}
2021-01-31 09:01:50,660 - pyswarms.single.local_best - INFO - Optimization finished | best cost: 529.0602105015921, best pos: [1.45135900e+00 4.85955116e-01 8.50221390e-01 9.39322291e+01
 1.28603472e+02 4.34622505e-01 6.73065231e-07 5.27213954e-07
 5.18975340e-07]
2021-01-31 09:01:50,703 - pyswarms.single.local_best - INFO - Optimize for 500 iters with {'c1': 0.1, 'c2': 0.3, 'w': 0.9, 'k': 5, 'p': 2}
2021-01-31 09:02:21,458 - pyswarms.single.local_best - INFO - Optimization finished | best cost: 490.43309068386134, best pos: [1.62560742e+00 6.67695404e-01 1.11678533e+00 9.33637697e+01
 1.32379161e+02 2.96473288e-01 7.80591536e-07 4.68155551e-07
 7.97792894e-07]
2021-01-31 09:02:21,508 - pyswarms.single.local_best - INFO - Optimize for 500 iters with {'c1': 0.1, 'c2': 0.3, 'w': 0.9, 'k': 5, 'p': 2}
2021-01-31 09:02:54,575 - pyswarms.single.local_best - INFO - Optimization finished | best cost: 492.8253753739975, best pos: [1.57536834e+00 5.91506767e-01 1.35839410e+00 9.36982873e+01
 1.34263395e+02 3.33537763e-01 3.11052426e-07 8.39792226e-07
 7.73203898e-07]
2021-01-31 09:02:54,618 - pyswarms.single.local_best - INFO - Optimize for 500 iters with {'c1': 0.1, 'c2': 0.3, 'w': 0.9, 'k': 5, 'p': 2}
2021-01-31 09:03:27,402 - pyswarms.single.local_best - INFO - Optimization finished | best cost: 519.8843918361474, best pos: [1.74258822e+00 6.13590745e-01 1.06137099e+00 9.32534893e+01
 1.27681531e+02 2.84181193e-01 4.54006363e-07 6.27484012e-07
 7.81715956e-07]
2021-01-31 09:03:27,453 - pyswarms.single.local_best - INFO - Optimize for 500 iters with {'c1': 0.1, 'c2': 0.3, 'w': 0.9, 'k': 5, 'p': 2}
2021-01-31 09:04:00,658 - pyswarms.single.local_best - INFO - Optimization finished | best cost: 522.641096684965, best pos: [1.71441310e+00 6.43117136e-01 1.13664137e+00 9.57219201e+01
 1.27629245e+02 2.52235461e-01 6.65609997e-07 2.50808047e-07
 8.35862324e-07]
2021-01-31 09:04:00,709 - pyswarms.single.local_best - INFO - Optimize for 500 iters with {'c1': 0.1, 'c2': 0.3, 'w': 0.9, 'k': 5, 'p': 2}
2021-01-31 09:04:33,588 - pyswarms.single.local_best - INFO - Optimization finished | best cost: 470.2834141175837, best pos: [1.48291947e+00 5.44811673e-01 9.92596241e-01 9.63092195e+01
 1.27225603e+02 3.32393924e-01 3.64957632e-07 6.38571051e-07
 8.58975994e-07]
2021-01-31 09:04:33,634 - pyswarms.single.local_best - INFO - Optimize for 500 iters with {'c1': 0.1, 'c2': 0.3, 'w': 0.9, 'k': 5, 'p': 2}
2021-01-31 09:05:06,645 - pyswarms.single.local_best - INFO - Optimization finished | best cost: 489.8339113910834, best pos: [1.69545854e+00 3.68997616e-01 7.91950806e-01 9.51513146e+01
 1.10809191e+02 3.29407159e-01 3.84986928e-07 4.45539851e-07
 6.54675817e-07]
2021-01-31 09:05:06,692 - pyswarms.single.local_best - INFO - Optimize for 500 iters with {'c1': 0.1, 'c2': 0.3, 'w': 0.9, 'k': 5, 'p': 2}
2021-01-31 09:05:39,438 - pyswarms.single.local_best - INFO - Optimization finished | best cost: 547.678937680837, best pos: [1.55889864e+00 5.76833586e-01 1.40651901e+00 9.41900394e+01
 1.34276903e+02 3.37259165e-01 3.03377239e-07 7.89213379e-07
 8.40580029e-07]
2021-01-31 09:05:39,487 - pyswarms.single.local_best - INFO - Optimize for 500 iters with {'c1': 0.1, 'c2': 0.3, 'w': 0.9, 'k': 5, 'p': 2}
2021-01-31 09:06:13,268 - pyswarms.single.local_best - INFO - Optimization finished | best cost: 488.75114665157645, best pos: [1.64132538e+00 6.64924278e-01 1.62143813e+00 9.37269354e+01
 1.37614138e+02 3.02665584e-01 3.51173994e-07 4.27933105e-07
 8.38257383e-07]
2021-01-31 09:06:13,315 - pyswarms.single.local_best - INFO - Optimize for 500 iters with {'c1': 0.1, 'c2': 0.3, 'w': 0.9, 'k': 5, 'p': 2}
2021-01-31 09:06:46,788 - pyswarms.single.local_best - INFO - Optimization finished | best cost: 496.56909060412335, best pos: [1.36105476e+00 4.48889920e-01 8.29233686e-01 9.43415286e+01
 1.26449193e+02 4.56702474e-01 5.13388932e-07 5.20385647e-07
 7.61208276e-07]
2021-01-31 09:06:46,836 - pyswarms.single.local_best - INFO - Optimize for 500 iters with {'c1': 0.1, 'c2': 0.3, 'w': 0.9, 'k': 5, 'p': 2}
2021-01-31 09:07:19,633 - pyswarms.single.local_best - INFO - Optimization finished | best cost: 517.9602180725874, best pos: [1.29381481e+00 4.28363583e-01 6.89441426e-01 9.32215423e+01
 1.32611312e+02 5.87047544e-01 9.25107331e-08 1.62221797e-07
 6.42687797e-07]
2021-01-31 09:07:19,681 - pyswarms.single.local_best - INFO - Optimize for 500 iters with {'c1': 0.1, 'c2': 0.3, 'w': 0.9, 'k': 5, 'p': 2}
2021-01-31 09:07:51,755 - pyswarms.single.local_best - INFO - Optimization finished | best cost: 508.1198021899741, best pos: [1.92603951e+00 5.03249286e-01 9.17635504e-01 9.46617284e+01
 1.13247559e+02 2.59096363e-01 3.06019545e-07 6.03501657e-07
 5.15833606e-07]
2021-01-31 09:07:51,808 - pyswarms.single.local_best - INFO - Optimize for 500 iters with {'c1': 0.1, 'c2': 0.3, 'w': 0.9, 'k': 5, 'p': 2}
2021-01-31 09:08:25,810 - pyswarms.single.local_best - INFO - Optimization finished | best cost: 505.62180475617555, best pos: [1.93279400e+00 7.66589906e-01 1.42147900e+00 9.39370896e+01
 1.30012314e+02 1.94416954e-01 4.26817370e-07 6.52000778e-07
 8.28127940e-07]
2021-01-31 09:08:25,859 - pyswarms.single.local_best - INFO - Optimize for 500 iters with {'c1': 0.1, 'c2': 0.3, 'w': 0.9, 'k': 5, 'p': 2}
2021-01-31 09:08:59,034 - pyswarms.single.local_best - INFO - Optimization finished | best cost: 497.0200492243252, best pos: [1.50718929e+00 5.41307314e-01 8.56330699e-01 9.35470599e+01
 1.26148390e+02 3.70513155e-01 5.41388675e-07 4.21410800e-07
 8.64006965e-07]
2021-01-31 09:08:59,082 - pyswarms.single.local_best - INFO - Optimize for 500 iters with {'c1': 0.1, 'c2': 0.3, 'w': 0.9, 'k': 5, 'p': 2}
2021-01-31 09:09:32,343 - pyswarms.single.local_best - INFO - Optimization finished | best cost: 513.1647194463469, best pos: [1.71374088e+00 4.92170117e-01 7.88689611e-01 9.22490207e+01
 1.25760578e+02 4.18936773e-01 6.48537548e-07 3.82240439e-07
 2.96626957e-07]
2021-01-31 09:09:32,393 - pyswarms.single.local_best - INFO - Optimize for 500 iters with {'c1': 0.1, 'c2': 0.3, 'w': 0.9, 'k': 5, 'p': 2}
2021-01-31 09:10:04,538 - pyswarms.single.local_best - INFO - Optimization finished | best cost: 515.9177989597737, best pos: [1.89756387e+00 6.54443028e-01 1.05629292e+00 9.29110289e+01
 1.27571702e+02 2.74708644e-01 5.89221948e-07 1.72118375e-07
 5.16965639e-07]
2021-01-31 09:10:04,589 - pyswarms.single.local_best - INFO - Optimize for 500 iters with {'c1': 0.1, 'c2': 0.3, 'w': 0.9, 'k': 5, 'p': 2}
2021-01-31 09:10:38,658 - pyswarms.single.local_best - INFO - Optimization finished | best cost: 538.9911944472751, best pos: [1.44570663e+00 5.30285109e-01 8.99743202e-01 9.13832542e+01
 1.31813338e+02 4.38452225e-01 6.27142707e-07 4.85654357e-07
 7.10192569e-07]
2021-01-31 09:10:38,705 - pyswarms.single.local_best - INFO - Optimize for 500 iters with {'c1': 0.1, 'c2': 0.3, 'w': 0.9, 'k': 5, 'p': 2}
2021-01-31 09:11:11,478 - pyswarms.single.local_best - INFO - Optimization finished | best cost: 434.8762630432069, best pos: [1.73163631e+00 5.22038590e-01 1.01117127e+00 9.38145766e+01
 1.26011037e+02 3.35061285e-01 2.68366351e-07 2.25941253e-07
 6.29796276e-07]
2021-01-31 09:11:11,519 - pyswarms.single.local_best - INFO - Optimize for 500 iters with {'c1': 0.1, 'c2': 0.3, 'w': 0.9, 'k': 5, 'p': 2}
2021-01-31 09:11:44,927 - pyswarms.single.local_best - INFO - Optimization finished | best cost: 482.3533982469042, best pos: [1.48042400e+00 5.35184009e-01 1.24188092e+00 9.34740380e+01
 1.32559398e+02 3.76622547e-01 4.16543399e-07 7.88494968e-07
 8.50027310e-07]
2021-01-31 09:11:44,978 - pyswarms.single.local_best - INFO - Optimize for 500 iters with {'c1': 0.1, 'c2': 0.3, 'w': 0.9, 'k': 5, 'p': 2}
2021-01-31 09:12:17,140 - pyswarms.single.local_best - INFO - Optimization finished | best cost: 501.4889947487895, best pos: [1.66856490e+00 5.77411817e-01 1.08416336e+00 9.05425088e+01
 1.31213251e+02 3.53549748e-01 8.64877928e-07 7.71884337e-07
 7.38194634e-07]
2021-01-31 09:12:17,192 - pyswarms.single.local_best - INFO - Optimize for 500 iters with {'c1': 0.1, 'c2': 0.3, 'w': 0.9, 'k': 5, 'p': 2}
2021-01-31 09:12:50,143 - pyswarms.single.local_best - INFO - Optimization finished | best cost: 496.36952341832676, best pos: [1.48369089e+00 4.48517654e-01 9.53725188e-01 9.32235179e+01
 1.29021930e+02 4.56461357e-01 5.64450410e-07 6.40971034e-07
 4.63829558e-07]
2021-01-31 09:12:50,193 - pyswarms.single.local_best - INFO - Optimize for 500 iters with {'c1': 0.1, 'c2': 0.3, 'w': 0.9, 'k': 5, 'p': 2}
2021-01-31 09:13:23,565 - pyswarms.single.local_best - INFO - Optimization finished | best cost: 479.4219599393418, best pos: [1.62248107e+00 5.40794339e-01 9.76002219e-01 9.23338498e+01
 1.29200107e+02 3.77734268e-01 1.50492256e-08 4.65406414e-07
 7.60302986e-07]
2021-01-31 09:13:23,615 - pyswarms.single.local_best - INFO - Optimize for 500 iters with {'c1': 0.1, 'c2': 0.3, 'w': 0.9, 'k': 5, 'p': 2}
2021-01-31 09:13:56,107 - pyswarms.single.local_best - INFO - Optimization finished | best cost: 506.471669148713, best pos: [1.71545393e+00 5.64825000e-01 1.12105053e+00 9.19106526e+01
 1.29848866e+02 3.41426695e-01 3.27391976e-07 7.75534978e-07
 6.37776026e-07]
2021-01-31 09:13:56,157 - pyswarms.single.local_best - INFO - Optimize for 500 iters with {'c1': 0.1, 'c2': 0.3, 'w': 0.9, 'k': 5, 'p': 2}
2021-01-31 09:14:28,433 - pyswarms.single.local_best - INFO - Optimization finished | best cost: 495.862317267658, best pos: [1.69314940e+00 6.40037581e-01 1.16655878e+00 9.29309069e+01
 1.30673102e+02 3.02607423e-01 4.81983077e-07 5.52763483e-07
 7.28381960e-07]
2021-01-31 09:14:28,485 - pyswarms.single.local_best - INFO - Optimize for 500 iters with {'c1': 0.1, 'c2': 0.3, 'w': 0.9, 'k': 5, 'p': 2}
2021-01-31 09:15:02,563 - pyswarms.single.local_best - INFO - Optimization finished | best cost: 465.6081513393883, best pos: [1.61780512e+00 5.97586092e-01 9.73798143e-01 9.32336384e+01
 1.27595124e+02 3.21037221e-01 6.78272531e-07 6.24430600e-07
 7.17242051e-07]
2021-01-31 09:15:02,615 - pyswarms.single.local_best - INFO - Optimize for 500 iters with {'c1': 0.1, 'c2': 0.3, 'w': 0.9, 'k': 5, 'p': 2}
2021-01-31 09:15:36,202 - pyswarms.single.local_best - INFO - Optimization finished | best cost: 457.11807532913235, best pos: [1.31258072e+00 4.99203911e-01 1.19444843e+00 9.35530509e+01
 1.35367163e+02 4.71671888e-01 5.27881576e-07 5.73862129e-07
 7.22285221e-07]
2021-01-31 09:15:36,253 - pyswarms.single.local_best - INFO - Optimize for 500 iters with {'c1': 0.1, 'c2': 0.3, 'w': 0.9, 'k': 5, 'p': 2}
2021-01-31 09:16:09,714 - pyswarms.single.local_best - INFO - Optimization finished | best cost: 486.68164734502494, best pos: [1.41616647e+00 5.11014685e-01 1.17292691e+00 9.31556060e+01
 1.35183792e+02 4.37190653e-01 4.84093581e-07 7.36672684e-07
 6.37967596e-07]
2021-01-31 09:16:09,763 - pyswarms.single.local_best - INFO - Optimize for 500 iters with {'c1': 0.1, 'c2': 0.3, 'w': 0.9, 'k': 5, 'p': 2}
2021-01-31 09:16:43,138 - pyswarms.single.local_best - INFO - Optimization finished | best cost: 462.24650063018436, best pos: [1.86611472e+00 6.81210031e-01 1.13803466e+00 9.31666602e+01
 1.28938707e+02 2.47107943e-01 4.66361501e-07 4.14183975e-07
 7.85318206e-07]
2021-01-31 09:16:43,188 - pyswarms.single.local_best - INFO - Optimize for 500 iters with {'c1': 0.1, 'c2': 0.3, 'w': 0.9, 'k': 5, 'p': 2}
2021-01-31 09:17:16,029 - pyswarms.single.local_best - INFO - Optimization finished | best cost: 506.4233926907857, best pos: [1.38751684e+00 3.22917901e-01 6.86803921e-01 9.43220639e+01
 1.12103811e+02 4.66606172e-01 3.24900017e-07 3.83942709e-07
 8.57556707e-07]
2021-01-31 09:17:16,082 - pyswarms.single.local_best - INFO - Optimize for 500 iters with {'c1': 0.1, 'c2': 0.3, 'w': 0.9, 'k': 5, 'p': 2}
2021-01-31 09:17:50,769 - pyswarms.single.local_best - INFO - Optimization finished | best cost: 484.73014810544583, best pos: [1.49133760e+00 5.55773156e-01 1.02638115e+00 9.24577702e+01
 1.31092111e+02 3.89048735e-01 3.59561485e-07 8.23407006e-07
 7.82288450e-07]
2021-01-31 09:17:50,815 - pyswarms.single.local_best - INFO - Optimize for 500 iters with {'c1': 0.1, 'c2': 0.3, 'w': 0.9, 'k': 5, 'p': 2}
2021-01-31 09:18:24,231 - pyswarms.single.local_best - INFO - Optimization finished | best cost: 506.87672369707747, best pos: [1.30086163e+00 4.88722471e-01 1.41639486e+00 9.43785959e+01
 1.36563958e+02 4.73000414e-01 5.41584905e-07 2.84454031e-07
 8.27140360e-07]
2021-01-31 09:18:24,282 - pyswarms.single.local_best - INFO - Optimize for 500 iters with {'c1': 0.1, 'c2': 0.3, 'w': 0.9, 'k': 5, 'p': 2}
2021-01-31 09:18:58,673 - pyswarms.single.local_best - INFO - Optimization finished | best cost: 491.10919783077816, best pos: [1.63772561e+00 5.16380041e-01 1.01689123e+00 9.41119322e+01
 1.27152365e+02 3.55498058e-01 6.80436848e-07 4.89585347e-07
 5.32054345e-07]
2021-01-31 09:18:58,724 - pyswarms.single.local_best - INFO - Optimize for 500 iters with {'c1': 0.1, 'c2': 0.3, 'w': 0.9, 'k': 5, 'p': 2}
2021-01-31 09:19:33,323 - pyswarms.single.local_best - INFO - Optimization finished | best cost: 496.2902729546286, best pos: [1.70586659e+00 6.73578965e-01 1.45030210e+00 9.24793986e+01
 1.35396510e+02 2.88126308e-01 4.55394183e-07 3.91026490e-07
 8.59493191e-07]
2021-01-31 09:19:33,378 - pyswarms.single.local_best - INFO - Optimize for 500 iters with {'c1': 0.1, 'c2': 0.3, 'w': 0.9, 'k': 5, 'p': 2}
2021-01-31 09:20:07,640 - pyswarms.single.local_best - INFO - Optimization finished | best cost: 513.3737250056538, best pos: [1.73294460e+00 6.63196930e-01 1.06540307e+00 9.36999906e+01
 1.25890162e+02 2.58751155e-01 4.60350235e-07 6.29383062e-07
 8.64887181e-07]
2021-01-31 09:20:07,693 - pyswarms.single.local_best - INFO - Optimize for 500 iters with {'c1': 0.1, 'c2': 0.3, 'w': 0.9, 'k': 5, 'p': 2}
2021-01-31 09:20:41,838 - pyswarms.single.local_best - INFO - Optimization finished | best cost: 468.424196451033, best pos: [1.54525502e+00 6.14691620e-01 1.10228580e+00 9.45358622e+01
 1.31738001e+02 3.21746168e-01 4.85064921e-07 4.98522291e-07
 8.05221817e-07]
2021-01-31 09:20:41,887 - pyswarms.single.local_best - INFO - Optimize for 500 iters with {'c1': 0.1, 'c2': 0.3, 'w': 0.9, 'k': 5, 'p': 2}
2021-01-31 09:21:13,039 - pyswarms.single.local_best - INFO - Optimization finished | best cost: 517.959804347356, best pos: [1.75507806e+00 7.63791363e-01 1.25547005e+00 9.46512303e+01
 1.35267888e+02 2.32322762e-01 3.79244912e-07 3.89740441e-07
 8.44082032e-07]
2021-01-31 09:21:13,092 - pyswarms.single.local_best - INFO - Optimize for 500 iters with {'c1': 0.1, 'c2': 0.3, 'w': 0.9, 'k': 5, 'p': 2}
2021-01-31 09:21:46,096 - pyswarms.single.local_best - INFO - Optimization finished | best cost: 491.0628548300425, best pos: [1.42577084e+00 5.29080574e-01 9.83520288e-01 9.35875261e+01
 1.31106449e+02 4.04298006e-01 5.84400550e-07 5.54822191e-07
 7.85880120e-07]
2021-01-31 09:21:46,146 - pyswarms.single.local_best - INFO - Optimize for 500 iters with {'c1': 0.1, 'c2': 0.3, 'w': 0.9, 'k': 5, 'p': 2}
2021-01-31 09:22:19,568 - pyswarms.single.local_best - INFO - Optimization finished | best cost: 507.0070430927186, best pos: [1.52736330e+00 5.54098575e-01 1.08525296e+00 9.45495905e+01
 1.29427930e+02 3.43997282e-01 3.22344845e-07 6.12044787e-07
 8.66701547e-07]
2021-01-31 09:22:19,624 - pyswarms.single.local_best - INFO - Optimize for 500 iters with {'c1': 0.1, 'c2': 0.3, 'w': 0.9, 'k': 5, 'p': 2}
2021-01-31 09:22:51,532 - pyswarms.single.local_best - INFO - Optimization finished | best cost: 503.6486469404119, best pos: [1.84418632e+00 5.79840021e-01 9.53157197e-01 9.14093229e+01
 1.26698781e+02 3.33320996e-01 2.80720480e-07 7.34944110e-07
 4.68622482e-07]
2021-01-31 09:22:51,582 - pyswarms.single.local_best - INFO - Optimize for 500 iters with {'c1': 0.1, 'c2': 0.3, 'w': 0.9, 'k': 5, 'p': 2}
2021-01-31 09:23:23,872 - pyswarms.single.local_best - INFO - Optimization finished | best cost: 477.75560144943086, best pos: [1.41205513e+00 5.58741085e-01 1.10590327e+00 9.33506433e+01
 1.34746308e+02 3.97722628e-01 4.64746349e-07 6.57483933e-07
 8.55688031e-07]
2021-01-31 09:23:23,922 - pyswarms.single.local_best - INFO - Optimize for 500 iters with {'c1': 0.1, 'c2': 0.3, 'w': 0.9, 'k': 5, 'p': 2}
2021-01-31 09:23:57,467 - pyswarms.single.local_best - INFO - Optimization finished | best cost: 527.4037980131149, best pos: [1.30825985e+00 4.21023682e-01 8.62736980e-01 9.11764175e+01
 1.31565605e+02 5.72959812e-01 5.81423579e-07 4.34499714e-07
 7.37768483e-07]
2021-01-31 09:23:57,515 - pyswarms.single.local_best - INFO - Optimize for 500 iters with {'c1': 0.1, 'c2': 0.3, 'w': 0.9, 'k': 5, 'p': 2}
2021-01-31 09:24:31,163 - pyswarms.single.local_best - INFO - Optimization finished | best cost: 495.51439074519004, best pos: [1.63016649e+00 6.30924641e-01 1.11657826e+00 9.63175155e+01
 1.31308248e+02 2.76103238e-01 5.12784962e-07 2.50874102e-07
 8.66032741e-07]
2021-01-31 09:24:31,213 - pyswarms.single.local_best - INFO - Optimize for 500 iters with {'c1': 0.1, 'c2': 0.3, 'w': 0.9, 'k': 5, 'p': 2}
2021-01-31 09:25:03,886 - pyswarms.single.local_best - INFO - Optimization finished | best cost: 526.1985653966206, best pos: [1.66539252e+00 5.73216312e-01 1.11290890e+00 9.59152345e+01
 1.29593531e+02 2.99429025e-01 6.08164432e-07 5.84145084e-08
 7.68789266e-07]
2021-01-31 09:25:03,937 - pyswarms.single.local_best - INFO - Optimize for 500 iters with {'c1': 0.1, 'c2': 0.3, 'w': 0.9, 'k': 5, 'p': 2}
2021-01-31 09:25:35,403 - pyswarms.single.local_best - INFO - Optimization finished | best cost: 496.5132403150534, best pos: [1.87446304e+00 6.28490911e-01 1.28118265e+00 9.18725037e+01
 1.31901829e+02 2.86350510e-01 4.00275096e-07 8.30355386e-07
 6.24247095e-07]
2021-01-31 09:25:35,455 - pyswarms.single.local_best - INFO - Optimize for 500 iters with {'c1': 0.1, 'c2': 0.3, 'w': 0.9, 'k': 5, 'p': 2}
2021-01-31 09:26:07,138 - pyswarms.single.local_best - INFO - Optimization finished | best cost: 511.47644274565994, best pos: [1.84787232e+00 6.29114512e-01 1.17747307e+00 9.43860931e+01
 1.28130400e+02 2.60218113e-01 3.33628312e-07 4.50429191e-07
 6.51132820e-07]
2021-01-31 09:26:07,191 - pyswarms.single.local_best - INFO - Optimize for 500 iters with {'c1': 0.1, 'c2': 0.3, 'w': 0.9, 'k': 5, 'p': 2}
2021-01-31 09:26:40,358 - pyswarms.single.local_best - INFO - Optimization finished | best cost: 548.280109813229, best pos: [1.45385738e+00 4.83668929e-01 8.08400050e-01 9.34947570e+01
 1.27699467e+02 4.57635987e-01 4.34544604e-07 5.14097934e-07
 4.47611375e-07]
2021-01-31 09:26:40,403 - pyswarms.single.local_best - INFO - Optimize for 500 iters with {'c1': 0.1, 'c2': 0.3, 'w': 0.9, 'k': 5, 'p': 2}
2021-01-31 09:27:14,656 - pyswarms.single.local_best - INFO - Optimization finished | best cost: 495.0245666917655, best pos: [1.46537868e+00 5.13716165e-01 9.74154042e-01 9.16528250e+01
 1.31762866e+02 4.37137196e-01 6.29211903e-07 3.49657260e-07
 7.82223242e-07]
2021-01-31 09:27:14,709 - pyswarms.single.local_best - INFO - Optimize for 500 iters with {'c1': 0.1, 'c2': 0.3, 'w': 0.9, 'k': 5, 'p': 2}
2021-01-31 09:27:45,038 - pyswarms.single.local_best - INFO - Optimization finished | best cost: 496.06473456196403, best pos: [1.85888893e+00 6.43207909e-01 1.09261691e+00 9.40916388e+01
 1.27653106e+02 2.44285968e-01 7.52486404e-07 5.43209662e-07
 7.36992355e-07]
2021-01-31 09:27:45,091 - pyswarms.single.local_best - INFO - Optimize for 500 iters with {'c1': 0.1, 'c2': 0.3, 'w': 0.9, 'k': 5, 'p': 2}
2021-01-31 09:28:19,003 - pyswarms.single.local_best - INFO - Optimization finished | best cost: 520.1624174003821, best pos: [1.31452136e+00 2.95433412e-01 6.02917247e-01 9.36691441e+01
 1.14691152e+02 5.76435176e-01 3.07004120e-07 3.18047078e-07
 6.90387675e-07]
2021-01-31 09:28:19,054 - pyswarms.single.local_best - INFO - Optimize for 500 iters with {'c1': 0.1, 'c2': 0.3, 'w': 0.9, 'k': 5, 'p': 2}
2021-01-31 09:28:52,480 - pyswarms.single.local_best - INFO - Optimization finished | best cost: 501.0634761260175, best pos: [1.64086465e+00 6.82039528e-01 1.66870308e+00 9.35467561e+01
 1.36481352e+02 2.77895094e-01 6.53794202e-07 8.44799281e-07
 8.20587364e-07]
2021-01-31 09:28:52,530 - pyswarms.single.local_best - INFO - Optimize for 500 iters with {'c1': 0.1, 'c2': 0.3, 'w': 0.9, 'k': 5, 'p': 2}
2021-01-31 09:29:27,297 - pyswarms.single.local_best - INFO - Optimization finished | best cost: 534.1608205547786, best pos: [1.45010262e+00 5.13640864e-01 1.10242744e+00 9.39279195e+01
 1.31922383e+02 3.98443987e-01 4.68983207e-07 6.64256233e-07
 8.37674776e-07]
2021-01-31 09:29:27,346 - pyswarms.single.local_best - INFO - Optimize for 500 iters with {'c1': 0.1, 'c2': 0.3, 'w': 0.9, 'k': 5, 'p': 2}
2021-01-31 09:30:01,266 - pyswarms.single.local_best - INFO - Optimization finished | best cost: 514.9917907446024, best pos: [1.86448815e+00 6.78856709e-01 1.18125939e+00 9.16115216e+01
 1.29557922e+02 2.57065645e-01 7.74780620e-07 8.00023390e-07
 7.58908204e-07]
2021-01-31 09:30:01,317 - pyswarms.single.local_best - INFO - Optimize for 500 iters with {'c1': 0.1, 'c2': 0.3, 'w': 0.9, 'k': 5, 'p': 2}
2021-01-31 09:30:36,038 - pyswarms.single.local_best - INFO - Optimization finished | best cost: 513.8401214508674, best pos: [1.53699279e+00 5.26388806e-01 9.87373248e-01 9.03472390e+01
 1.31177228e+02 4.28527582e-01 4.11608708e-07 8.64268398e-07
 6.55593643e-07]
2021-01-31 09:30:36,085 - pyswarms.single.local_best - INFO - Optimize for 500 iters with {'c1': 0.1, 'c2': 0.3, 'w': 0.9, 'k': 5, 'p': 2}
2021-01-31 09:31:09,292 - pyswarms.single.local_best - INFO - Optimization finished | best cost: 494.38972119303855, best pos: [1.70469248e+00 5.89973306e-01 1.32493518e+00 9.12624337e+01
 1.36030320e+02 3.73565976e-01 4.19967920e-07 3.67447546e-07
 5.34310336e-07]
2021-01-31 09:31:09,347 - pyswarms.single.local_best - INFO - Optimize for 500 iters with {'c1': 0.1, 'c2': 0.3, 'w': 0.9, 'k': 5, 'p': 2}
2021-01-31 09:31:41,975 - pyswarms.single.local_best - INFO - Optimization finished | best cost: 360.5008951592995, best pos: [1.46904878e+00 2.55058780e-01 8.94778891e-01 9.88746177e+01
 1.14621730e+02 2.51467678e-01 2.48891341e-06 3.87330820e-06
 3.68079694e-06]
2021-01-31 09:31:42,024 - pyswarms.single.local_best - INFO - Optimize for 500 iters with {'c1': 0.1, 'c2': 0.3, 'w': 0.9, 'k': 5, 'p': 2}
2021-01-31 09:32:14,373 - pyswarms.single.local_best - INFO - Optimization finished | best cost: 333.49112659860754, best pos: [1.43497556e+00 5.82287860e-01 9.20868153e-01 9.53057298e+01
 1.24915693e+02 2.34507082e-01 2.64957528e-06 3.55449824e-06
 5.07352566e-06]
2021-01-31 09:32:14,419 - pyswarms.single.local_best - INFO - Optimize for 500 iters with {'c1': 0.1, 'c2': 0.3, 'w': 0.9, 'k': 5, 'p': 2}
2021-01-31 09:32:45,855 - pyswarms.single.local_best - INFO - Optimization finished | best cost: 326.4739059889581, best pos: [1.45065107e+00 5.04108448e-01 9.19185173e-01 9.89522469e+01
 1.16710065e+02 1.85580121e-01 4.47896916e-06 4.91984947e-06
 5.08770902e-06]
2021-01-31 09:32:45,906 - pyswarms.single.local_best - INFO - Optimize for 500 iters with {'c1': 0.1, 'c2': 0.3, 'w': 0.9, 'k': 5, 'p': 2}
2021-01-31 09:33:18,083 - pyswarms.single.local_best - INFO - Optimization finished | best cost: 346.33539741216225, best pos: [1.91835148e+00 5.97065292e-01 1.38389884e+00 9.94957587e+01
 1.19788020e+02 9.21462951e-02 2.45258047e-06 3.07297776e-06
 3.61572525e-06]
2021-01-31 09:33:18,135 - pyswarms.single.local_best - INFO - Optimize for 500 iters with {'c1': 0.1, 'c2': 0.3, 'w': 0.9, 'k': 5, 'p': 2}
2021-01-31 09:33:52,249 - pyswarms.single.local_best - INFO - Optimization finished | best cost: 343.9300984258701, best pos: [1.37766111e+00 4.97168231e-01 8.21327693e-01 9.46238738e+01
 1.21665860e+02 2.91656260e-01 1.12821418e-06 2.90774837e-06
 4.98496660e-06]
2021-01-31 09:33:52,299 - pyswarms.single.local_best - INFO - Optimize for 500 iters with {'c1': 0.1, 'c2': 0.3, 'w': 0.9, 'k': 5, 'p': 2}
2021-01-31 09:34:24,681 - pyswarms.single.local_best - INFO - Optimization finished | best cost: 322.04296619852784, best pos: [1.34491674e+00 3.88141074e-01 9.17220807e-01 9.91931033e+01
 1.16685960e+02 2.33535000e-01 5.16589640e-06 5.00889370e-06
 4.43639683e-06]
2021-01-31 09:34:24,729 - pyswarms.single.local_best - INFO - Optimize for 500 iters with {'c1': 0.1, 'c2': 0.3, 'w': 0.9, 'k': 5, 'p': 2}
2021-01-31 09:34:58,703 - pyswarms.single.local_best - INFO - Optimization finished | best cost: 305.54744537548527, best pos: [1.08126985e+00 3.77863349e-01 7.58608570e-01 9.86162474e+01
 1.22682883e+02 3.71734274e-01 3.38683305e-06 4.56015072e-06
 5.17369405e-06]
2021-01-31 09:34:58,761 - pyswarms.single.local_best - INFO - Optimize for 500 iters with {'c1': 0.1, 'c2': 0.3, 'w': 0.9, 'k': 5, 'p': 2}
2021-01-31 09:35:30,648 - pyswarms.single.local_best - INFO - Optimization finished | best cost: 350.92620312875033, best pos: [1.49683833e+00 5.60871688e-01 9.96432613e-01 9.46403328e+01
 1.25346016e+02 2.31939865e-01 1.95287094e-06 3.09479233e-06
 5.07295252e-06]
2021-01-31 09:35:30,697 - pyswarms.single.local_best - INFO - Optimize for 500 iters with {'c1': 0.1, 'c2': 0.3, 'w': 0.9, 'k': 5, 'p': 2}
2021-01-31 09:36:03,523 - pyswarms.single.local_best - INFO - Optimization finished | best cost: 313.7429486007651, best pos: [1.57945364e+00 3.88071079e-01 1.01702692e+00 9.95255814e+01
 1.16688427e+02 1.77720092e-01 2.77405939e-06 3.44786331e-06
 4.52265552e-06]
2021-01-31 09:36:03,577 - pyswarms.single.local_best - INFO - Optimize for 500 iters with {'c1': 0.1, 'c2': 0.3, 'w': 0.9, 'k': 5, 'p': 2}
2021-01-31 09:36:36,660 - pyswarms.single.local_best - INFO - Optimization finished | best cost: 353.4025206596516, best pos: [1.68087169e+00 4.03103279e-01 9.45915824e-01 9.44356677e+01
 1.13821667e+02 2.12511068e-01 3.95757867e-06 5.11883518e-06
 3.40272806e-06]
2021-01-31 09:36:36,711 - pyswarms.single.local_best - INFO - Optimize for 500 iters with {'c1': 0.1, 'c2': 0.3, 'w': 0.9, 'k': 5, 'p': 2}
2021-01-31 09:37:08,010 - pyswarms.single.local_best - INFO - Optimization finished | best cost: 364.29184473037503, best pos: [1.55820792e+00 6.83143989e-01 1.19856851e+00 9.60121130e+01
 1.29051796e+02 1.61628872e-01 4.54298115e-06 4.45778577e-06
 5.06593649e-06]
2021-01-31 09:37:08,062 - pyswarms.single.local_best - INFO - Optimize for 500 iters with {'c1': 0.1, 'c2': 0.3, 'w': 0.9, 'k': 5, 'p': 2}
2021-01-31 09:37:39,508 - pyswarms.single.local_best - INFO - Optimization finished | best cost: 359.9263196247382, best pos: [1.39023582e+00 3.86384724e-01 8.66202862e-01 9.90232820e+01
 1.13861415e+02 2.23093773e-01 4.11595898e-06 2.62258765e-06
 5.05057716e-06]
2021-01-31 09:37:39,561 - pyswarms.single.local_best - INFO - Optimize for 500 iters with {'c1': 0.1, 'c2': 0.3, 'w': 0.9, 'k': 5, 'p': 2}
2021-01-31 09:38:11,553 - pyswarms.single.local_best - INFO - Optimization finished | best cost: 350.2899878645087, best pos: [1.78714597e+00 7.35629394e-01 1.00210362e+00 9.36113940e+01
 1.19794108e+02 1.54404407e-01 1.09184160e-08 3.26883299e-06
 4.28113428e-06]
2021-01-31 09:38:11,600 - pyswarms.single.local_best - INFO - Optimize for 500 iters with {'c1': 0.1, 'c2': 0.3, 'w': 0.9, 'k': 5, 'p': 2}
2021-01-31 09:38:43,845 - pyswarms.single.local_best - INFO - Optimization finished | best cost: 372.7498902827308, best pos: [1.41433333e+00 4.84183366e-01 9.37709265e-01 9.47000897e+01
 1.22839377e+02 2.69630970e-01 2.06168893e-06 3.81003368e-06
 5.00283865e-06]
2021-01-31 09:38:43,900 - pyswarms.single.local_best - INFO - Optimize for 500 iters with {'c1': 0.1, 'c2': 0.3, 'w': 0.9, 'k': 5, 'p': 2}
2021-01-31 09:39:16,008 - pyswarms.single.local_best - INFO - Optimization finished | best cost: 347.5441782974162, best pos: [1.42898787e+00 4.12009604e-01 8.82131682e-01 9.55499373e+01
 1.18341366e+02 2.63224451e-01 2.34039218e-06 3.84036815e-06
 5.18812157e-06]
2021-01-31 09:39:16,061 - pyswarms.single.local_best - INFO - Optimize for 500 iters with {'c1': 0.1, 'c2': 0.3, 'w': 0.9, 'k': 5, 'p': 2}
2021-01-31 09:39:48,874 - pyswarms.single.local_best - INFO - Optimization finished | best cost: 338.85336189786364, best pos: [1.60540718e+00 5.97462634e-01 8.87913476e-01 9.45759118e+01
 1.18467514e+02 2.03795832e-01 2.15503899e-06 2.37958733e-06
 4.23488334e-06]
2021-01-31 09:39:48,926 - pyswarms.single.local_best - INFO - Optimize for 500 iters with {'c1': 0.1, 'c2': 0.3, 'w': 0.9, 'k': 5, 'p': 2}
2021-01-31 09:40:22,072 - pyswarms.single.local_best - INFO - Optimization finished | best cost: 343.0131860457958, best pos: [1.27085035e+00 5.74475213e-01 9.68499804e-01 9.47964645e+01
 1.30182267e+02 2.97012169e-01 3.34162766e-06 2.62055955e-06
 5.15253229e-06]
2021-01-31 09:40:22,123 - pyswarms.single.local_best - INFO - Optimize for 500 iters with {'c1': 0.1, 'c2': 0.3, 'w': 0.9, 'k': 5, 'p': 2}
2021-01-31 09:40:54,795 - pyswarms.single.local_best - INFO - Optimization finished | best cost: 314.8278434908872, best pos: [1.43505066e+00 5.43992654e-01 9.13388753e-01 9.52528911e+01
 1.23085498e+02 2.53329493e-01 1.32505008e-06 1.98413318e-07
 5.18582877e-06]
2021-01-31 09:40:54,849 - pyswarms.single.local_best - INFO - Optimize for 500 iters with {'c1': 0.1, 'c2': 0.3, 'w': 0.9, 'k': 5, 'p': 2}
2021-01-31 09:41:26,901 - pyswarms.single.local_best - INFO - Optimization finished | best cost: 322.8519572308445, best pos: [1.08577225e+00 1.97899904e-01 6.65918328e-01 1.01471283e+02
 1.13232510e+02 3.65127907e-01 3.53374678e-06 4.25711184e-06
 4.98017777e-06]
2021-01-31 09:41:26,951 - pyswarms.single.local_best - INFO - Optimize for 500 iters with {'c1': 0.1, 'c2': 0.3, 'w': 0.9, 'k': 5, 'p': 2}
2021-01-31 09:41:58,657 - pyswarms.single.local_best - INFO - Optimization finished | best cost: 328.6052336316163, best pos: [1.73218679e+00 4.94944768e-01 1.13263954e+00 1.01131811e+02
 1.16846388e+02 1.13221470e-01 1.02055791e-06 2.39566745e-06
 4.95307649e-06]
2021-01-31 09:41:58,704 - pyswarms.single.local_best - INFO - Optimize for 500 iters with {'c1': 0.1, 'c2': 0.3, 'w': 0.9, 'k': 5, 'p': 2}
2021-01-31 09:42:30,589 - pyswarms.single.local_best - INFO - Optimization finished | best cost: 334.76537059712314, best pos: [1.65789090e+00 3.77610167e-01 9.12766887e-01 9.67059080e+01
 1.12613328e+02 1.91764203e-01 1.32024263e-06 2.76262204e-06
 4.50491653e-06]
2021-01-31 09:42:30,632 - pyswarms.single.local_best - INFO - Optimize for 500 iters with {'c1': 0.1, 'c2': 0.3, 'w': 0.9, 'k': 5, 'p': 2}
2021-01-31 09:43:02,808 - pyswarms.single.local_best - INFO - Optimization finished | best cost: 343.41022687588924, best pos: [1.40580555e+00 3.60967955e-01 8.40078857e-01 9.45324006e+01
 1.17134483e+02 3.04898980e-01 1.71285855e-06 2.88549745e-06
 5.04230867e-06]
2021-01-31 09:43:02,859 - pyswarms.single.local_best - INFO - Optimize for 500 iters with {'c1': 0.1, 'c2': 0.3, 'w': 0.9, 'k': 5, 'p': 2}
2021-01-31 09:43:37,165 - pyswarms.single.local_best - INFO - Optimization finished | best cost: 342.48575868879277, best pos: [1.36426892e+00 4.25164396e-01 1.25831417e+00 9.41048847e+01
 1.33093633e+02 3.94296426e-01 1.02801918e-06 1.85717006e-06
 2.96731510e-06]
2021-01-31 09:43:37,217 - pyswarms.single.local_best - INFO - Optimize for 500 iters with {'c1': 0.1, 'c2': 0.3, 'w': 0.9, 'k': 5, 'p': 2}
2021-01-31 09:44:10,581 - pyswarms.single.local_best - INFO - Optimization finished | best cost: 377.0211513746199, best pos: [1.06116711e+00 4.43669911e-01 8.20442924e-01 9.46358841e+01
 1.35201799e+02 4.67134650e-01 2.42663321e-07 3.87766666e-06
 5.17426380e-06]
2021-01-31 09:44:10,628 - pyswarms.single.local_best - INFO - Optimize for 500 iters with {'c1': 0.1, 'c2': 0.3, 'w': 0.9, 'k': 5, 'p': 2}
2021-01-31 09:44:43,997 - pyswarms.single.local_best - INFO - Optimization finished | best cost: 339.628679485035, best pos: [1.03190637e+00 2.49241395e-01 6.20548114e-01 9.81853247e+01
 1.14458360e+02 4.38386831e-01 3.85717425e-06 4.61697408e-06
 5.00067234e-06]
2021-01-31 09:44:44,051 - pyswarms.single.local_best - INFO - Optimize for 500 iters with {'c1': 0.1, 'c2': 0.3, 'w': 0.9, 'k': 5, 'p': 2}
2021-01-31 09:45:16,049 - pyswarms.single.local_best - INFO - Optimization finished | best cost: 344.219009888211, best pos: [1.42166335e+00 5.09586744e-01 1.01143092e+00 9.48367077e+01
 1.27773608e+02 2.77697354e-01 1.77790795e-06 2.33172325e-06
 4.80383026e-06]
2021-01-31 09:45:16,100 - pyswarms.single.local_best - INFO - Optimize for 500 iters with {'c1': 0.1, 'c2': 0.3, 'w': 0.9, 'k': 5, 'p': 2}
2021-01-31 09:45:49,479 - pyswarms.single.local_best - INFO - Optimization finished | best cost: 344.95745303712556, best pos: [1.34164978e+00 3.67305767e-01 7.91515946e-01 9.61618926e+01
 1.16387501e+02 3.10440765e-01 2.19166347e-06 3.25352289e-06
 4.43805838e-06]
2021-01-31 09:45:49,530 - pyswarms.single.local_best - INFO - Optimize for 500 iters with {'c1': 0.1, 'c2': 0.3, 'w': 0.9, 'k': 5, 'p': 2}
2021-01-31 09:46:22,808 - pyswarms.single.local_best - INFO - Optimization finished | best cost: 339.40231540833497, best pos: [1.96915779e+00 5.57924232e-01 1.26705529e+00 9.91655520e+01
 1.16082926e+02 6.66915975e-02 1.96265350e-06 2.76202419e-06
 4.51138989e-06]
2021-01-31 09:46:22,861 - pyswarms.single.local_best - INFO - Optimize for 500 iters with {'c1': 0.1, 'c2': 0.3, 'w': 0.9, 'k': 5, 'p': 2}
2021-01-31 09:46:55,060 - pyswarms.single.local_best - INFO - Optimization finished | best cost: 345.58821881841925, best pos: [1.36593750e+00 5.79429917e-01 1.08715505e+00 9.68274943e+01
 1.29143728e+02 2.37279912e-01 3.86945329e-06 3.12428364e-06
 4.95672007e-06]
2021-01-31 09:46:55,111 - pyswarms.single.local_best - INFO - Optimize for 500 iters with {'c1': 0.1, 'c2': 0.3, 'w': 0.9, 'k': 5, 'p': 2}
2021-01-31 09:47:26,636 - pyswarms.single.local_best - INFO - Optimization finished | best cost: 318.7794838464793, best pos: [1.43951666e+00 4.85327217e-01 7.80767342e-01 9.45269302e+01
 1.13752045e+02 2.57294442e-01 1.76129023e-06 4.77461147e-06
 4.88575140e-06]
2021-01-31 09:47:26,686 - pyswarms.single.local_best - INFO - Optimize for 500 iters with {'c1': 0.1, 'c2': 0.3, 'w': 0.9, 'k': 5, 'p': 2}
2021-01-31 09:47:59,396 - pyswarms.single.local_best - INFO - Optimization finished | best cost: 343.3614903338816, best pos: [1.62224529e+00 4.62154439e-01 1.18918073e+00 9.95115792e+01
 1.20338791e+02 1.57419729e-01 2.39877390e-06 2.26633911e-06
 5.13632437e-06]
2021-01-31 09:47:59,445 - pyswarms.single.local_best - INFO - Optimize for 500 iters with {'c1': 0.1, 'c2': 0.3, 'w': 0.9, 'k': 5, 'p': 2}
2021-01-31 09:48:34,584 - pyswarms.single.local_best - INFO - Optimization finished | best cost: 328.5291821697627, best pos: [1.24050581e+00 4.43962184e-01 9.49030558e-01 9.46016855e+01
 1.31956644e+02 3.75279592e-01 1.62650209e-06 2.04882822e-06
 5.15992588e-06]
2021-01-31 09:48:34,632 - pyswarms.single.local_best - INFO - Optimize for 500 iters with {'c1': 0.1, 'c2': 0.3, 'w': 0.9, 'k': 5, 'p': 2}
2021-01-31 09:49:07,686 - pyswarms.single.local_best - INFO - Optimization finished | best cost: 330.3800521693097, best pos: [1.62613368e+00 6.12867368e-01 1.14674311e+00 9.85222540e+01
 1.26650276e+02 1.83253700e-01 4.46360758e-06 5.74620920e-07
 2.57835608e-06]
2021-01-31 09:49:07,737 - pyswarms.single.local_best - INFO - Optimize for 500 iters with {'c1': 0.1, 'c2': 0.3, 'w': 0.9, 'k': 5, 'p': 2}
2021-01-31 09:49:38,792 - pyswarms.single.local_best - INFO - Optimization finished | best cost: 358.90091918684794, best pos: [1.85025013e+00 4.27433195e-01 1.22059199e+00 9.94136616e+01
 1.14283637e+02 9.59242895e-02 1.80479852e-06 1.74709001e-06
 4.94540075e-06]
2021-01-31 09:49:38,842 - pyswarms.single.local_best - INFO - Optimize for 500 iters with {'c1': 0.1, 'c2': 0.3, 'w': 0.9, 'k': 5, 'p': 2}
2021-01-31 09:50:10,553 - pyswarms.single.local_best - INFO - Optimization finished | best cost: 332.34658982052633, best pos: [1.32446970e+00 3.64194210e-01 6.77618123e-01 9.51633419e+01
 1.12005112e+02 3.31673024e-01 1.89582961e-06 1.49476279e-06
 4.73056819e-06]
2021-01-31 09:50:10,605 - pyswarms.single.local_best - INFO - Optimize for 500 iters with {'c1': 0.1, 'c2': 0.3, 'w': 0.9, 'k': 5, 'p': 2}
2021-01-31 09:50:44,402 - pyswarms.single.local_best - INFO - Optimization finished | best cost: 338.5083210105837, best pos: [1.04081725e+00 2.43054820e-01 6.44879934e-01 9.72651464e+01
 1.17381205e+02 4.76119563e-01 2.25314602e-06 4.71880646e-06
 4.97713199e-06]
2021-01-31 09:50:44,451 - pyswarms.single.local_best - INFO - Optimize for 500 iters with {'c1': 0.1, 'c2': 0.3, 'w': 0.9, 'k': 5, 'p': 2}
2021-01-31 09:51:19,336 - pyswarms.single.local_best - INFO - Optimization finished | best cost: 349.85396307893836, best pos: [1.38098175e+00 4.46454030e-01 8.65645461e-01 9.81643971e+01
 1.17097421e+02 2.43286160e-01 2.65675803e-06 2.28307685e-06
 5.12570902e-06]
2021-01-31 09:51:19,388 - pyswarms.single.local_best - INFO - Optimize for 500 iters with {'c1': 0.1, 'c2': 0.3, 'w': 0.9, 'k': 5, 'p': 2}
2021-01-31 09:51:51,146 - pyswarms.single.local_best - INFO - Optimization finished | best cost: 346.98135158818855, best pos: [1.90731378e+00 6.99118588e-01 1.13751435e+00 9.44179832e+01
 1.18345220e+02 1.07677828e-01 3.95015057e-06 3.41727872e-06
 4.61219492e-06]
2021-01-31 09:51:51,198 - pyswarms.single.local_best - INFO - Optimize for 500 iters with {'c1': 0.1, 'c2': 0.3, 'w': 0.9, 'k': 5, 'p': 2}
2021-01-31 09:52:23,853 - pyswarms.single.local_best - INFO - Optimization finished | best cost: 311.7788026744096, best pos: [1.05461639e+00 4.38331922e-01 8.88944928e-01 9.43574372e+01
 1.31796677e+02 4.47565276e-01 6.43929211e-08 4.09387650e-06
 5.06909747e-06]
2021-01-31 09:52:23,903 - pyswarms.single.local_best - INFO - Optimize for 500 iters with {'c1': 0.1, 'c2': 0.3, 'w': 0.9, 'k': 5, 'p': 2}
2021-01-31 09:52:54,344 - pyswarms.single.local_best - INFO - Optimization finished | best cost: 333.4166217319898, best pos: [1.54634605e+00 4.40563425e-01 1.02468716e+00 9.86439059e+01
 1.22888816e+02 2.16280239e-01 4.04905881e-06 3.96073271e-06
 3.16456485e-06]
2021-01-31 09:52:54,396 - pyswarms.single.local_best - INFO - Optimize for 500 iters with {'c1': 0.1, 'c2': 0.3, 'w': 0.9, 'k': 5, 'p': 2}
2021-01-31 09:53:26,811 - pyswarms.single.local_best - INFO - Optimization finished | best cost: 345.4445116708528, best pos: [1.82099144e+00 6.70804788e-01 1.07576473e+00 9.46937699e+01
 1.19701968e+02 1.42564586e-01 2.32710351e-06 2.22971054e-06
 4.04086348e-06]
2021-01-31 09:53:26,869 - pyswarms.single.local_best - INFO - Optimize for 500 iters with {'c1': 0.1, 'c2': 0.3, 'w': 0.9, 'k': 5, 'p': 2}
2021-01-31 09:53:59,100 - pyswarms.single.local_best - INFO - Optimization finished | best cost: 342.46129807850116, best pos: [1.62970315e+00 5.64714264e-01 1.17896288e+00 9.55106245e+01
 1.23815837e+02 1.93396428e-01 1.37542537e-06 3.14951029e-07
 4.79307423e-06]
2021-01-31 09:53:59,153 - pyswarms.single.local_best - INFO - Optimize for 500 iters with {'c1': 0.1, 'c2': 0.3, 'w': 0.9, 'k': 5, 'p': 2}
2021-01-31 09:54:31,884 - pyswarms.single.local_best - INFO - Optimization finished | best cost: 332.1708852825406, best pos: [1.94214725e+00 7.02893809e-01 1.16304682e+00 9.56433334e+01
 1.15918693e+02 1.01987918e-01 4.74947406e-06 1.29478389e-06
 3.59660231e-06]
2021-01-31 09:54:31,929 - pyswarms.single.local_best - INFO - Optimize for 500 iters with {'c1': 0.1, 'c2': 0.3, 'w': 0.9, 'k': 5, 'p': 2}
2021-01-31 09:55:03,909 - pyswarms.single.local_best - INFO - Optimization finished | best cost: 344.56921752987716, best pos: [1.65362678e+00 3.55245028e-01 8.79797456e-01 9.48562761e+01
 1.08706865e+02 2.01948314e-01 4.02550126e-06 1.46578085e-06
 4.85174083e-06]
2021-01-31 09:55:03,961 - pyswarms.single.local_best - INFO - Optimize for 500 iters with {'c1': 0.1, 'c2': 0.3, 'w': 0.9, 'k': 5, 'p': 2}
2021-01-31 09:55:36,956 - pyswarms.single.local_best - INFO - Optimization finished | best cost: 331.39122213239796, best pos: [1.71032004e+00 4.51469021e-01 1.18055881e+00 1.00030241e+02
 1.14612286e+02 1.13240575e-01 2.10457766e-06 4.42097391e-06
 4.55694796e-06]
2021-01-31 09:55:37,011 - pyswarms.single.local_best - INFO - Optimize for 500 iters with {'c1': 0.1, 'c2': 0.3, 'w': 0.9, 'k': 5, 'p': 2}
2021-01-31 09:56:10,229 - pyswarms.single.local_best - INFO - Optimization finished | best cost: 335.36134086558525, best pos: [1.52114996e+00 5.66317951e-01 1.44460974e+00 9.92198134e+01
 1.31170516e+02 1.83694339e-01 1.39897038e-06 4.86508575e-06
 5.13635951e-06]
2021-01-31 09:56:10,276 - pyswarms.single.local_best - INFO - Optimize for 500 iters with {'c1': 0.1, 'c2': 0.3, 'w': 0.9, 'k': 5, 'p': 2}
2021-01-31 09:56:44,433 - pyswarms.single.local_best - INFO - Optimization finished | best cost: 326.301714922629, best pos: [1.41812203e+00 5.79653993e-01 1.12377789e+00 9.48407786e+01
 1.32603525e+02 2.62104831e-01 2.21961854e-06 1.52645828e-06
 4.62070808e-06]
2021-01-31 09:56:44,478 - pyswarms.single.local_best - INFO - Optimize for 500 iters with {'c1': 0.1, 'c2': 0.3, 'w': 0.9, 'k': 5, 'p': 2}
2021-01-31 09:57:17,999 - pyswarms.single.local_best - INFO - Optimization finished | best cost: 338.0551122082314, best pos: [1.42102687e+00 4.59877831e-01 1.07301291e+00 9.50345638e+01
 1.32528800e+02 3.66383313e-01 1.28816829e-06 1.27992079e-06
 2.24844506e-06]
2021-01-31 09:57:18,042 - pyswarms.single.local_best - INFO - Optimize for 500 iters with {'c1': 0.1, 'c2': 0.3, 'w': 0.9, 'k': 5, 'p': 2}
2021-01-31 09:57:50,675 - pyswarms.single.local_best - INFO - Optimization finished | best cost: 324.8410725851904, best pos: [1.66912790e+00 6.26350455e-01 9.65775640e-01 9.69811813e+01
 1.18996305e+02 1.48585959e-01 2.82738704e-06 4.87705238e-06
 4.75213128e-06]
2021-01-31 09:57:50,728 - pyswarms.single.local_best - INFO - Optimize for 500 iters with {'c1': 0.1, 'c2': 0.3, 'w': 0.9, 'k': 5, 'p': 2}
2021-01-31 09:58:22,841 - pyswarms.single.local_best - INFO - Optimization finished | best cost: 348.92962256769624, best pos: [1.84311447e+00 4.92209255e-01 1.16617904e+00 9.77198617e+01
 1.18344344e+02 1.47000452e-01 2.97208406e-06 2.04030537e-06
 2.85174450e-06]
2021-01-31 09:58:22,888 - pyswarms.single.local_best - INFO - Optimize for 500 iters with {'c1': 0.1, 'c2': 0.3, 'w': 0.9, 'k': 5, 'p': 2}
2021-01-31 09:58:55,077 - pyswarms.single.local_best - INFO - Optimization finished | best cost: 329.06257616592995, best pos: [1.92307471e+00 8.23588613e-01 1.30110656e+00 9.46309260e+01
 1.24124886e+02 8.46488521e-02 2.87499018e-06 2.42958919e-06
 4.98840484e-06]
2021-01-31 09:58:55,122 - pyswarms.single.local_best - INFO - Optimize for 500 iters with {'c1': 0.1, 'c2': 0.3, 'w': 0.9, 'k': 5, 'p': 2}
2021-01-31 09:59:30,158 - pyswarms.single.local_best - INFO - Optimization finished | best cost: 306.9417219392799, best pos: [1.51688724e+00 5.68826668e-01 1.23968937e+00 9.82352111e+01
 1.26861151e+02 1.93533696e-01 1.38259479e-06 2.10120439e-06
 4.72746204e-06]
2021-01-31 09:59:30,206 - pyswarms.single.local_best - INFO - Optimize for 500 iters with {'c1': 0.1, 'c2': 0.3, 'w': 0.9, 'k': 5, 'p': 2}
2021-01-31 10:00:03,745 - pyswarms.single.local_best - INFO - Optimization finished | best cost: 357.9290713145669, best pos: [1.60525006e+00 3.45505054e-01 9.11188829e-01 9.81845368e+01
 1.11263468e+02 1.89401853e-01 5.67349136e-07 5.16272331e-06
 4.22102488e-06]
2021-01-31 10:00:03,797 - pyswarms.single.local_best - INFO - Optimize for 500 iters with {'c1': 0.1, 'c2': 0.3, 'w': 0.9, 'k': 5, 'p': 2}
2021-01-31 10:00:36,445 - pyswarms.single.local_best - INFO - Optimization finished | best cost: 326.3090226548666, best pos: [1.97464927e+00 4.63077699e-01 1.25119056e+00 1.00971343e+02
 1.16191234e+02 7.43528691e-02 2.40007115e-06 3.34152822e-06
 3.77916815e-06]
2021-01-31 10:00:36,500 - pyswarms.single.local_best - INFO - Optimize for 500 iters with {'c1': 0.1, 'c2': 0.3, 'w': 0.9, 'k': 5, 'p': 2}
2021-01-31 10:01:09,251 - pyswarms.single.local_best - INFO - Optimization finished | best cost: 337.1562199596562, best pos: [1.65595896e+00 3.87993658e-01 9.06431635e-01 9.93321777e+01
 1.11235129e+02 1.70284229e-01 3.49474454e-06 5.89429179e-07
 4.05236347e-06]
2021-01-31 10:01:09,300 - pyswarms.single.local_best - INFO - Optimize for 500 iters with {'c1': 0.1, 'c2': 0.3, 'w': 0.9, 'k': 5, 'p': 2}
2021-01-31 10:01:41,680 - pyswarms.single.local_best - INFO - Optimization finished | best cost: 370.11222149945763, best pos: [1.72344684e+00 6.71675238e-01 1.35167775e+00 9.76450907e+01
 1.25508624e+02 1.24791439e-01 2.76913055e-06 1.89041554e-06
 5.00817156e-06]
2021-01-31 10:01:41,731 - pyswarms.single.local_best - INFO - Optimize for 500 iters with {'c1': 0.1, 'c2': 0.3, 'w': 0.9, 'k': 5, 'p': 2}
2021-01-31 10:02:14,370 - pyswarms.single.local_best - INFO - Optimization finished | best cost: 314.1375014305656, best pos: [1.43254067e+00 5.09777058e-01 1.12701603e+00 9.51700614e+01
 1.28087559e+02 2.62686537e-01 2.36009117e-06 4.51484803e-06
 4.06818498e-06]
2021-01-31 10:02:14,417 - pyswarms.single.local_best - INFO - Optimize for 500 iters with {'c1': 0.1, 'c2': 0.3, 'w': 0.9, 'k': 5, 'p': 2}
2021-01-31 10:02:46,631 - pyswarms.single.local_best - INFO - Optimization finished | best cost: 309.4865578329047, best pos: [1.57173719e+00 6.49265888e-01 1.18849966e+00 9.62063312e+01
 1.25391773e+02 1.71732955e-01 5.60916563e-07 7.77708390e-07
 4.89366459e-06]
2021-01-31 10:02:46,683 - pyswarms.single.local_best - INFO - Optimize for 500 iters with {'c1': 0.1, 'c2': 0.3, 'w': 0.9, 'k': 5, 'p': 2}
2021-01-31 10:03:20,136 - pyswarms.single.local_best - INFO - Optimization finished | best cost: 338.468822317322, best pos: [1.68579812e+00 5.22730640e-01 1.08390107e+00 9.89366058e+01
 1.17140568e+02 1.46139348e-01 1.52950200e-06 2.90538011e-06
 3.84515618e-06]
2021-01-31 10:03:20,186 - pyswarms.single.local_best - INFO - Optimize for 500 iters with {'c1': 0.1, 'c2': 0.3, 'w': 0.9, 'k': 5, 'p': 2}
2021-01-31 10:03:51,049 - pyswarms.single.local_best - INFO - Optimization finished | best cost: 334.11433425353624, best pos: [1.65394021e+00 6.31138517e-01 1.04802093e+00 9.48601449e+01
 1.26106868e+02 1.94637980e-01 1.17341694e-06 1.86178992e-06
 4.15386812e-06]
2021-01-31 10:03:51,097 - pyswarms.single.local_best - INFO - Optimize for 500 iters with {'c1': 0.1, 'c2': 0.3, 'w': 0.9, 'k': 5, 'p': 2}
2021-01-31 10:04:23,021 - pyswarms.single.local_best - INFO - Optimization finished | best cost: 325.93745351389, best pos: [1.30869256e+00 3.27549751e-01 8.92191575e-01 9.98976484e+01
 1.17379981e+02 2.69427838e-01 2.81901412e-06 3.62487953e-06
 4.78828916e-06]
2021-01-31 10:04:23,066 - pyswarms.single.local_best - INFO - Optimize for 500 iters with {'c1': 0.1, 'c2': 0.3, 'w': 0.9, 'k': 5, 'p': 2}
2021-01-31 10:04:55,370 - pyswarms.single.local_best - INFO - Optimization finished | best cost: 350.83770402632877, best pos: [9.76277472e-01 2.97721206e-01 6.53086342e-01 9.83498002e+01
 1.19964579e+02 4.84071307e-01 3.85367633e-06 2.67307034e-06
 5.06540276e-06]
2021-01-31 10:04:55,422 - pyswarms.single.local_best - INFO - Optimize for 500 iters with {'c1': 0.1, 'c2': 0.3, 'w': 0.9, 'k': 5, 'p': 2}
2021-01-31 10:05:29,922 - pyswarms.single.local_best - INFO - Optimization finished | best cost: 320.58400506319526, best pos: [1.81727817e+00 5.49232819e-01 1.04676348e+00 9.47169391e+01
 1.20391756e+02 1.84386864e-01 9.85228333e-07 1.59724495e-06
 3.36619969e-06]
2021-01-31 10:05:29,976 - pyswarms.single.local_best - INFO - Optimize for 500 iters with {'c1': 0.1, 'c2': 0.3, 'w': 0.9, 'k': 5, 'p': 2}
2021-01-31 10:06:02,197 - pyswarms.single.local_best - INFO - Optimization finished | best cost: 334.47671556812514, best pos: [1.32573034e+00 2.70040244e-01 9.07856244e-01 1.01020617e+02
 1.15842317e+02 2.52415704e-01 5.49646736e-07 4.14563388e-06
 4.85142918e-06]
2021-01-31 10:06:02,249 - pyswarms.single.local_best - INFO - Optimize for 500 iters with {'c1': 0.1, 'c2': 0.3, 'w': 0.9, 'k': 5, 'p': 2}
2021-01-31 10:06:35,254 - pyswarms.single.local_best - INFO - Optimization finished | best cost: 326.83312137794195, best pos: [1.88744234e+00 8.85590080e-01 1.76639252e+00 9.82720287e+01
 1.32339753e+02 6.86482017e-02 4.04810138e-06 1.62415591e-06
 4.65424591e-06]
2021-01-31 10:06:35,308 - pyswarms.single.local_best - INFO - Optimize for 500 iters with {'c1': 0.1, 'c2': 0.3, 'w': 0.9, 'k': 5, 'p': 2}
2021-01-31 10:07:09,204 - pyswarms.single.local_best - INFO - Optimization finished | best cost: 325.0872709757494, best pos: [1.54668729e+00 5.62217711e-01 9.90921995e-01 9.54366564e+01
 1.25108093e+02 2.26530341e-01 3.15112679e-06 2.52618775e-06
 3.72468203e-06]
2021-01-31 10:07:09,255 - pyswarms.single.local_best - INFO - Optimize for 500 iters with {'c1': 0.1, 'c2': 0.3, 'w': 0.9, 'k': 5, 'p': 2}
2021-01-31 10:07:43,186 - pyswarms.single.local_best - INFO - Optimization finished | best cost: 344.8764340475496, best pos: [1.30552816e+00 5.09747242e-01 1.11855723e+00 9.60101751e+01
 1.27853833e+02 2.82709863e-01 2.35889409e-06 4.21313768e-06
 4.98454261e-06]
2021-01-31 10:07:43,238 - pyswarms.single.local_best - INFO - Optimize for 500 iters with {'c1': 0.1, 'c2': 0.3, 'w': 0.9, 'k': 5, 'p': 2}
2021-01-31 10:08:15,340 - pyswarms.single.local_best - INFO - Optimization finished | best cost: 351.16263667957253, best pos: [1.37651101e+00 5.35903733e-01 1.02879158e+00 9.44200147e+01
 1.28341470e+02 2.77966345e-01 1.56121844e-07 4.60846901e-06
 5.15565827e-06]
2021-01-31 10:08:15,393 - pyswarms.single.local_best - INFO - Optimize for 500 iters with {'c1': 0.1, 'c2': 0.3, 'w': 0.9, 'k': 5, 'p': 2}
2021-01-31 10:08:45,489 - pyswarms.single.local_best - INFO - Optimization finished | best cost: 333.7002076870693, best pos: [1.12072190e+00 3.93349018e-01 8.83310780e-01 9.93527075e+01
 1.25161397e+02 3.44801099e-01 5.14653537e-06 4.79825311e-06
 4.61736038e-06]
2021-01-31 10:08:45,541 - pyswarms.single.local_best - INFO - Optimize for 500 iters with {'c1': 0.1, 'c2': 0.3, 'w': 0.9, 'k': 5, 'p': 2}
2021-01-31 10:09:18,163 - pyswarms.single.local_best - INFO - Optimization finished | best cost: 368.3535476310481, best pos: [1.61795763e+00 7.22571181e-01 1.03703499e+00 9.55371044e+01
 1.26742145e+02 1.57263704e-01 3.62558022e-06 1.60745499e-06
 5.16323263e-06]
2021-01-31 10:09:18,214 - pyswarms.single.local_best - INFO - Optimize for 500 iters with {'c1': 0.1, 'c2': 0.3, 'w': 0.9, 'k': 5, 'p': 2}
2021-01-31 10:09:50,634 - pyswarms.single.local_best - INFO - Optimization finished | best cost: 368.5170646502178, best pos: [1.45547882e+00 5.66997763e-01 9.55603077e-01 9.76269024e+01
 1.18253210e+02 1.85938595e-01 3.44733482e-06 3.62438134e-06
 5.10778270e-06]
2021-01-31 10:09:50,681 - pyswarms.single.local_best - INFO - Optimize for 500 iters with {'c1': 0.1, 'c2': 0.3, 'w': 0.9, 'k': 5, 'p': 2}
2021-01-31 10:10:22,346 - pyswarms.single.local_best - INFO - Optimization finished | best cost: 374.6964166845551, best pos: [1.47809634e+00 4.32453170e-01 9.11637814e-01 9.96554815e+01
 1.17446134e+02 2.04379897e-01 3.92857792e-06 3.78024814e-06
 4.29517744e-06]
2021-01-31 10:10:22,398 - pyswarms.single.local_best - INFO - Optimize for 500 iters with {'c1': 0.1, 'c2': 0.3, 'w': 0.9, 'k': 5, 'p': 2}
2021-01-31 10:10:56,048 - pyswarms.single.local_best - INFO - Optimization finished | best cost: 374.5058849048098, best pos: [1.97449342e+00 9.29178209e-01 1.38226550e+00 9.51685813e+01
 1.26476252e+02 7.64933782e-02 3.83459508e-06 1.12810466e-06
 4.08959386e-06]
2021-01-31 10:10:56,101 - pyswarms.single.local_best - INFO - Optimize for 500 iters with {'c1': 0.1, 'c2': 0.3, 'w': 0.9, 'k': 5, 'p': 2}
2021-01-31 10:11:31,385 - pyswarms.single.local_best - INFO - Optimization finished | best cost: 356.6334279151059, best pos: [1.39213648e+00 4.66532780e-01 8.68423011e-01 9.63102622e+01
 1.21120808e+02 2.62578850e-01 4.39687805e-06 2.35580766e-06
 5.16735855e-06]
2021-01-31 10:11:31,437 - pyswarms.single.local_best - INFO - Optimize for 500 iters with {'c1': 0.1, 'c2': 0.3, 'w': 0.9, 'k': 5, 'p': 2}
2021-01-31 10:12:05,944 - pyswarms.single.local_best - INFO - Optimization finished | best cost: 319.7425333068518, best pos: [1.77145224e+00 4.32395410e-01 1.12752280e+00 9.81652383e+01
 1.16921034e+02 1.53303796e-01 9.84599668e-07 3.28794098e-07
 4.10297934e-06]
2021-01-31 10:12:05,992 - pyswarms.single.local_best - INFO - Optimize for 500 iters with {'c1': 0.1, 'c2': 0.3, 'w': 0.9, 'k': 5, 'p': 2}
2021-01-31 10:12:39,737 - pyswarms.single.local_best - INFO - Optimization finished | best cost: 320.9422047097077, best pos: [1.67166073e+00 5.39775800e-01 1.29758718e+00 9.78663842e+01
 1.24988841e+02 1.58031796e-01 1.61252934e-06 1.53793311e-06
 4.91975562e-06]
2021-01-31 10:12:39,793 - pyswarms.single.local_best - INFO - Optimize for 500 iters with {'c1': 0.1, 'c2': 0.3, 'w': 0.9, 'k': 5, 'p': 2}
2021-01-31 10:13:12,804 - pyswarms.single.local_best - INFO - Optimization finished | best cost: 337.76126919187936, best pos: [1.24713491e+00 5.03841540e-01 1.04715439e+00 9.45337685e+01
 1.31646973e+02 3.46555939e-01 1.56035921e-06 1.77819164e-06
 5.14436841e-06]
2021-01-31 10:13:12,849 - pyswarms.single.local_best - INFO - Optimize for 500 iters with {'c1': 0.1, 'c2': 0.3, 'w': 0.9, 'k': 5, 'p': 2}
2021-01-31 10:13:44,380 - pyswarms.single.local_best - INFO - Optimization finished | best cost: 328.41833998760916, best pos: [1.60682765e+00 5.56627460e-01 1.36810142e+00 1.00320010e+02
 1.27046418e+02 1.54527800e-01 1.39295123e-06 1.47022918e-06
 4.58707012e-06]
2021-01-31 10:13:44,426 - pyswarms.single.local_best - INFO - Optimize for 500 iters with {'c1': 0.1, 'c2': 0.3, 'w': 0.9, 'k': 5, 'p': 2}
2021-01-31 10:14:17,656 - pyswarms.single.local_best - INFO - Optimization finished | best cost: 351.4634801210269, best pos: [1.13063289e+00 4.00765515e-01 7.21220533e-01 9.81447118e+01
 1.21327201e+02 3.69158271e-01 2.79737229e-06 2.98164823e-06
 5.03760538e-06]
2021-01-31 10:14:17,708 - pyswarms.single.local_best - INFO - Optimize for 500 iters with {'c1': 0.1, 'c2': 0.3, 'w': 0.9, 'k': 5, 'p': 2}
2021-01-31 10:14:50,818 - pyswarms.single.local_best - INFO - Optimization finished | best cost: 309.42350812809246, best pos: [1.37185694e+00 5.44154136e-01 1.16503259e+00 9.70372934e+01
 1.26689822e+02 2.39286845e-01 2.38575550e-06 2.52494559e-06
 4.98019941e-06]
2021-01-31 10:14:50,862 - pyswarms.single.local_best - INFO - Optimize for 500 iters with {'c1': 0.1, 'c2': 0.3, 'w': 0.9, 'k': 5, 'p': 2}
2021-01-31 10:15:22,517 - pyswarms.single.local_best - INFO - Optimization finished | best cost: 343.464032949865, best pos: [1.19117302e+00 5.00163125e-01 1.03023327e+00 1.00563907e+02
 1.26315555e+02 2.72093738e-01 2.39985224e-06 4.56072287e-06
 5.18250978e-06]
2021-01-31 10:15:22,567 - pyswarms.single.local_best - INFO - Optimize for 500 iters with {'c1': 0.1, 'c2': 0.3, 'w': 0.9, 'k': 5, 'p': 2}
2021-01-31 10:15:55,883 - pyswarms.single.local_best - INFO - Optimization finished | best cost: 302.22078819153955, best pos: [1.46418152e+00 5.83764102e-01 1.20808729e+00 9.49831408e+01
 1.31242547e+02 2.42361483e-01 2.35228882e-06 2.14188188e-06
 4.38676361e-06]
2021-01-31 10:15:55,935 - pyswarms.single.local_best - INFO - Optimize for 500 iters with {'c1': 0.1, 'c2': 0.3, 'w': 0.9, 'k': 5, 'p': 2}
2021-01-31 10:16:29,478 - pyswarms.single.local_best - INFO - Optimization finished | best cost: 334.017069131034, best pos: [1.25620468e+00 4.16322801e-01 7.05140917e-01 9.45959392e+01
 1.20108458e+02 3.81963187e-01 1.79335778e-06 2.47592535e-06
 3.74024733e-06]
2021-01-31 10:16:29,528 - pyswarms.single.local_best - INFO - Optimize for 500 iters with {'c1': 0.1, 'c2': 0.3, 'w': 0.9, 'k': 5, 'p': 2}
2021-01-31 10:16:59,814 - pyswarms.single.local_best - INFO - Optimization finished | best cost: 341.69761330830636, best pos: [1.27427045e+00 5.32008464e-01 9.02107304e-01 9.51907445e+01
 1.27781494e+02 2.99222719e-01 3.54619182e-06 4.47535868e-06
 4.84087772e-06]
2021-01-31 10:16:59,863 - pyswarms.single.local_best - INFO - Optimize for 500 iters with {'c1': 0.1, 'c2': 0.3, 'w': 0.9, 'k': 5, 'p': 2}
2021-01-31 10:17:33,522 - pyswarms.single.local_best - INFO - Optimization finished | best cost: 338.6500322731344, best pos: [1.37164244e+00 3.25033373e-01 8.78111326e-01 1.00121111e+02
 1.15769908e+02 2.44441689e-01 1.92019732e-06 2.28721883e-06
 4.48727712e-06]
2021-01-31 10:17:33,574 - pyswarms.single.local_best - INFO - Optimize for 500 iters with {'c1': 0.1, 'c2': 0.3, 'w': 0.9, 'k': 5, 'p': 2}
2021-01-31 10:18:06,401 - pyswarms.single.local_best - INFO - Optimization finished | best cost: 341.299063906062, best pos: [1.59815635e+00 4.91445847e-01 9.15209630e-01 9.68448247e+01
 1.16416507e+02 1.83830763e-01 2.55110841e-06 2.28842360e-06
 5.14829421e-06]
2021-01-31 10:18:06,451 - pyswarms.single.local_best - INFO - Optimize for 500 iters with {'c1': 0.1, 'c2': 0.3, 'w': 0.9, 'k': 5, 'p': 2}
2021-01-31 10:18:40,025 - pyswarms.single.local_best - INFO - Optimization finished | best cost: 363.83983025165105, best pos: [1.62901904e+00 5.03784071e-01 1.00302133e+00 9.51736465e+01
 1.18888374e+02 2.05348586e-01 3.20377055e-06 1.31574106e-06
 4.21094550e-06]
2021-01-31 10:18:40,077 - pyswarms.single.local_best - INFO - Optimize for 500 iters with {'c1': 0.1, 'c2': 0.3, 'w': 0.9, 'k': 5, 'p': 2}
2021-01-31 10:19:14,103 - pyswarms.single.local_best - INFO - Optimization finished | best cost: 380.75686027278346, best pos: [1.23570353e+00 5.34027699e-01 1.08166170e+00 9.40576678e+01
 1.33869581e+02 3.32609916e-01 7.72555118e-07 4.74695440e-06
 5.15177227e-06]
2021-01-31 10:19:14,147 - pyswarms.single.local_best - INFO - Optimize for 500 iters with {'c1': 0.1, 'c2': 0.3, 'w': 0.9, 'k': 5, 'p': 2}
2021-01-31 10:19:47,310 - pyswarms.single.local_best - INFO - Optimization finished | best cost: 346.1352319763418, best pos: [1.70851731e+00 4.65291535e-01 9.59623444e-01 9.59705969e+01
 1.16185154e+02 2.03001756e-01 2.74784574e-06 1.95759583e-06
 3.02571818e-06]
2021-01-31 10:19:47,364 - pyswarms.single.local_best - INFO - Optimize for 500 iters with {'c1': 0.1, 'c2': 0.3, 'w': 0.9, 'k': 5, 'p': 2}
2021-01-31 10:20:22,086 - pyswarms.single.local_best - INFO - Optimization finished | best cost: 364.76303319597514, best pos: [1.32902671e+00 4.51059307e-01 7.90655141e-01 9.50307810e+01
 1.22056268e+02 3.21759182e-01 1.96047509e-06 4.32453030e-06
 4.38180974e-06]
2021-01-31 10:20:22,136 - pyswarms.single.local_best - INFO - Optimize for 500 iters with {'c1': 0.1, 'c2': 0.3, 'w': 0.9, 'k': 5, 'p': 2}
2021-01-31 10:20:51,301 - pyswarms.single.local_best - INFO - Optimization finished | best cost: 339.13756748390733, best pos: [1.48957958e+00 4.28414257e-01 1.03580411e+00 9.58633796e+01
 1.25968624e+02 2.94993677e-01 2.39216645e-06 3.04618635e-06
 2.94020054e-06]
2021-01-31 10:20:51,352 - pyswarms.single.local_best - INFO - Optimize for 500 iters with {'c1': 0.1, 'c2': 0.3, 'w': 0.9, 'k': 5, 'p': 2}
2021-01-31 10:21:25,323 - pyswarms.single.local_best - INFO - Optimization finished | best cost: 355.50939270156954, best pos: [1.33657633e+00 3.59501673e-01 7.28236913e-01 9.52215829e+01
 1.12032894e+02 3.13873246e-01 1.87782820e-06 4.78196605e-06
 4.96514026e-06]
2021-01-31 10:21:25,376 - pyswarms.single.local_best - INFO - Optimize for 500 iters with {'c1': 0.1, 'c2': 0.3, 'w': 0.9, 'k': 5, 'p': 2}
2021-01-31 10:21:58,851 - pyswarms.single.local_best - INFO - Optimization finished | best cost: 363.2279348913792, best pos: [1.81333919e+00 6.55119096e-01 1.26093723e+00 9.46451016e+01
 1.26962501e+02 1.56991114e-01 8.29633884e-07 3.79814789e-06
 3.97373259e-06]
2021-01-31 10:21:58,904 - pyswarms.single.local_best - INFO - Optimize for 500 iters with {'c1': 0.1, 'c2': 0.3, 'w': 0.9, 'k': 5, 'p': 2}
2021-01-31 10:22:30,551 - pyswarms.single.local_best - INFO - Optimization finished | best cost: 317.6693374737259, best pos: [1.90098805e+00 6.95631212e-01 1.23970106e+00 9.84223102e+01
 1.21536683e+02 8.96609106e-02 3.82517299e-07 3.71724503e-06
 4.51614031e-06]
2021-01-31 10:22:30,598 - pyswarms.single.local_best - INFO - Optimize for 500 iters with {'c1': 0.1, 'c2': 0.3, 'w': 0.9, 'k': 5, 'p': 2}
2021-01-31 10:23:03,947 - pyswarms.single.local_best - INFO - Optimization finished | best cost: 361.93453936232214, best pos: [1.82834068e+00 6.45552238e-01 1.03620028e+00 9.45107145e+01
 1.20296234e+02 1.52011896e-01 5.53509716e-07 3.15439834e-06
 4.32880259e-06]
2021-01-31 10:23:03,998 - pyswarms.single.local_best - INFO - Optimize for 500 iters with {'c1': 0.1, 'c2': 0.3, 'w': 0.9, 'k': 5, 'p': 2}
2021-01-31 10:23:37,367 - pyswarms.single.local_best - INFO - Optimization finished | best cost: 307.2454734319199, best pos: [1.00053856e+00 3.93353758e-01 7.27898793e-01 9.47584885e+01
 1.28322621e+02 5.05238969e-01 2.24280251e-06 2.68309087e-06
 5.18475241e-06]
2021-01-31 10:23:37,417 - pyswarms.single.local_best - INFO - Optimize for 500 iters with {'c1': 0.1, 'c2': 0.3, 'w': 0.9, 'k': 5, 'p': 2}
2021-01-31 10:24:08,928 - pyswarms.single.local_best - INFO - Optimization finished | best cost: 326.89144027554016, best pos: [1.77310273e+00 5.60835651e-01 9.85253182e-01 9.45489998e+01
 1.15551471e+02 1.58624646e-01 1.51858096e-06 2.48992126e-06
 4.94720181e-06]
2021-01-31 10:24:08,981 - pyswarms.single.local_best - INFO - Optimize for 500 iters with {'c1': 0.1, 'c2': 0.3, 'w': 0.9, 'k': 5, 'p': 2}
2021-01-31 10:24:39,821 - pyswarms.single.local_best - INFO - Optimization finished | best cost: 348.7913316619081, best pos: [1.29703379e+00 4.92275310e-01 1.27377997e+00 9.88230108e+01
 1.30800241e+02 2.78979484e-01 1.35011355e-06 1.76125881e-06
 5.11781287e-06]
2021-01-31 10:24:39,867 - pyswarms.single.local_best - INFO - Optimize for 500 iters with {'c1': 0.1, 'c2': 0.3, 'w': 0.9, 'k': 5, 'p': 2}
2021-01-31 10:25:12,374 - pyswarms.single.local_best - INFO - Optimization finished | best cost: 328.9100845726885, best pos: [1.59436731e+00 5.79190313e-01 8.85854516e-01 9.47200258e+01
 1.18717239e+02 2.00780849e-01 2.49418057e-07 2.37504855e-06
 4.99873892e-06]
2021-01-31 10:25:12,420 - pyswarms.single.local_best - INFO - Optimize for 500 iters with {'c1': 0.1, 'c2': 0.3, 'w': 0.9, 'k': 5, 'p': 2}
2021-01-31 10:25:45,571 - pyswarms.single.local_best - INFO - Optimization finished | best cost: 327.1730120638663, best pos: [1.29485116e+00 2.31683311e-01 6.74402770e-01 9.94128696e+01
 1.12070811e+02 3.33055834e-01 1.89395155e-06 4.77761393e-06
 2.95774861e-06]
2021-01-31 10:25:45,623 - pyswarms.single.local_best - INFO - Optimize for 500 iters with {'c1': 0.1, 'c2': 0.3, 'w': 0.9, 'k': 5, 'p': 2}
2021-01-31 10:26:18,913 - pyswarms.single.local_best - INFO - Optimization finished | best cost: 430.21835228437476, best pos: [1.53523289e+00 5.16127313e-01 9.31102490e-01 9.18534886e+01
 1.31592763e+02 4.71561716e-01 1.38258667e-08 3.03533161e-07
 4.13542929e-07]
2021-01-31 10:26:18,963 - pyswarms.single.local_best - INFO - Optimize for 500 iters with {'c1': 0.1, 'c2': 0.3, 'w': 0.9, 'k': 5, 'p': 2}
2021-01-31 10:26:54,943 - pyswarms.single.local_best - INFO - Optimization finished | best cost: 416.4224003088149, best pos: [1.74895083e+00 6.61675704e-01 1.23288421e+00 9.48064261e+01
 1.30954426e+02 2.79008593e-01 3.53063949e-07 8.19192260e-08
 5.82541223e-07]
2021-01-31 10:26:54,995 - pyswarms.single.local_best - INFO - Optimize for 500 iters with {'c1': 0.1, 'c2': 0.3, 'w': 0.9, 'k': 5, 'p': 2}
2021-01-31 10:27:27,701 - pyswarms.single.local_best - INFO - Optimization finished | best cost: 420.60961097057253, best pos: [1.59501587e+00 6.61414206e-01 1.28853690e+00 9.44659445e+01
 1.31859246e+02 2.91508336e-01 8.29457130e-07 5.21887939e-07
 6.17546202e-07]
2021-01-31 10:27:27,749 - pyswarms.single.local_best - INFO - Optimize for 500 iters with {'c1': 0.1, 'c2': 0.3, 'w': 0.9, 'k': 5, 'p': 2}
2021-01-31 10:28:00,826 - pyswarms.single.local_best - INFO - Optimization finished | best cost: 413.7451973932305, best pos: [1.69740767e+00 5.92527942e-01 1.21999365e+00 9.30685982e+01
 1.31583232e+02 3.56431679e-01 7.35716708e-07 1.64434559e-07
 2.69696222e-07]
2021-01-31 10:28:00,876 - pyswarms.single.local_best - INFO - Optimize for 500 iters with {'c1': 0.1, 'c2': 0.3, 'w': 0.9, 'k': 5, 'p': 2}
2021-01-31 10:28:34,045 - pyswarms.single.local_best - INFO - Optimization finished | best cost: 392.41099156657447, best pos: [1.84500580e+00 6.69469129e-01 1.04567037e+00 9.07885311e+01
 1.29703543e+02 3.19128837e-01 3.03416251e-07 5.01541133e-07
 3.63144601e-07]
2021-01-31 10:28:34,091 - pyswarms.single.local_best - INFO - Optimize for 500 iters with {'c1': 0.1, 'c2': 0.3, 'w': 0.9, 'k': 5, 'p': 2}
2021-01-31 10:29:07,448 - pyswarms.single.local_best - INFO - Optimization finished | best cost: 392.1529221952037, best pos: [1.60900693e+00 6.10641152e-01 1.08169384e+00 9.29381717e+01
 1.31639563e+02 3.64640982e-01 8.85204067e-08 8.91259605e-07
 3.26318230e-07]
2021-01-31 10:29:07,493 - pyswarms.single.local_best - INFO - Optimize for 500 iters with {'c1': 0.1, 'c2': 0.3, 'w': 0.9, 'k': 5, 'p': 2}
2021-01-31 10:29:41,036 - pyswarms.single.local_best - INFO - Optimization finished | best cost: 402.3217796065722, best pos: [1.79649820e+00 7.33748844e-01 1.16217126e+00 9.29760736e+01
 1.31563221e+02 2.63453437e-01 3.42405940e-07 4.41535285e-07
 5.33223064e-07]
2021-01-31 10:29:41,085 - pyswarms.single.local_best - INFO - Optimize for 500 iters with {'c1': 0.1, 'c2': 0.3, 'w': 0.9, 'k': 5, 'p': 2}
2021-01-31 10:30:13,851 - pyswarms.single.local_best - INFO - Optimization finished | best cost: 390.39590795724394, best pos: [1.66911289e+00 7.07698677e-01 1.79415643e+00 9.43974983e+01
 1.37094197e+02 2.77571946e-01 2.46969848e-07 6.22197106e-07
 5.64692024e-07]
2021-01-31 10:30:13,906 - pyswarms.single.local_best - INFO - Optimize for 500 iters with {'c1': 0.1, 'c2': 0.3, 'w': 0.9, 'k': 5, 'p': 2}
2021-01-31 10:30:46,374 - pyswarms.single.local_best - INFO - Optimization finished | best cost: 429.62106915907856, best pos: [1.34405009e+00 5.69118321e-01 1.13397579e+00 9.25307498e+01
 1.35519399e+02 4.34176796e-01 1.82374144e-07 4.93081983e-07
 7.60703009e-07]
2021-01-31 10:30:46,418 - pyswarms.single.local_best - INFO - Optimize for 500 iters with {'c1': 0.1, 'c2': 0.3, 'w': 0.9, 'k': 5, 'p': 2}
2021-01-31 10:31:19,234 - pyswarms.single.local_best - INFO - Optimization finished | best cost: 432.2143839329713, best pos: [1.75048595e+00 5.62545222e-01 1.14022409e+00 9.25417748e+01
 1.30117051e+02 3.78520595e-01 5.75436115e-07 6.23592292e-07
 8.04797769e-08]
2021-01-31 10:31:19,286 - pyswarms.single.local_best - INFO - Optimize for 500 iters with {'c1': 0.1, 'c2': 0.3, 'w': 0.9, 'k': 5, 'p': 2}
2021-01-31 10:31:52,513 - pyswarms.single.local_best - INFO - Optimization finished | best cost: 427.39385335898726, best pos: [1.34797927e+00 5.91534922e-01 1.06605945e+00 9.40369568e+01
 1.31184873e+02 3.64836972e-01 7.20588284e-07 4.86605721e-07
 9.92306485e-07]
2021-01-31 10:31:52,565 - pyswarms.single.local_best - INFO - Optimize for 500 iters with {'c1': 0.1, 'c2': 0.3, 'w': 0.9, 'k': 5, 'p': 2}
2021-01-31 10:32:25,765 - pyswarms.single.local_best - INFO - Optimization finished | best cost: 426.53361173194816, best pos: [1.53721268e+00 6.92275258e-01 1.41407966e+00 9.31981516e+01
 1.35779799e+02 3.04906963e-01 3.58295444e-08 8.66591261e-07
 7.86445466e-07]
2021-01-31 10:32:25,819 - pyswarms.single.local_best - INFO - Optimize for 500 iters with {'c1': 0.1, 'c2': 0.3, 'w': 0.9, 'k': 5, 'p': 2}
2021-01-31 10:33:01,500 - pyswarms.single.local_best - INFO - Optimization finished | best cost: 437.21251229991634, best pos: [1.48501320e+00 5.96158177e-01 1.31632253e+00 9.45198336e+01
 1.32608758e+02 3.28432302e-01 4.87696303e-07 4.61950630e-07
 9.03200686e-07]
2021-01-31 10:33:01,548 - pyswarms.single.local_best - INFO - Optimize for 500 iters with {'c1': 0.1, 'c2': 0.3, 'w': 0.9, 'k': 5, 'p': 2}
2021-01-31 10:33:33,168 - pyswarms.single.local_best - INFO - Optimization finished | best cost: 421.20375901208496, best pos: [1.66898938e+00 7.08065370e-01 1.75184517e+00 9.32430703e+01
 1.37479182e+02 3.06329920e-01 5.16319873e-07 7.37054888e-07
 3.10979064e-07]
2021-01-31 10:33:33,224 - pyswarms.single.local_best - INFO - Optimize for 500 iters with {'c1': 0.1, 'c2': 0.3, 'w': 0.9, 'k': 5, 'p': 2}
2021-01-31 10:34:05,678 - pyswarms.single.local_best - INFO - Optimization finished | best cost: 416.19040992839547, best pos: [1.68952294e+00 5.24508501e-01 9.01029754e-01 9.12482494e+01
 1.27524396e+02 4.27122362e-01 1.95353420e-08 5.38887888e-07
 2.91892645e-07]
2021-01-31 10:34:05,727 - pyswarms.single.local_best - INFO - Optimize for 500 iters with {'c1': 0.1, 'c2': 0.3, 'w': 0.9, 'k': 5, 'p': 2}
2021-01-31 10:34:37,704 - pyswarms.single.local_best - INFO - Optimization finished | best cost: 429.3187714167592, best pos: [1.55453484e+00 5.91540925e-01 1.00305880e+00 9.40094904e+01
 1.27958810e+02 3.39712888e-01 7.48523735e-07 2.52414181e-07
 5.77054300e-07]
2021-01-31 10:34:37,755 - pyswarms.single.local_best - INFO - Optimize for 500 iters with {'c1': 0.1, 'c2': 0.3, 'w': 0.9, 'k': 5, 'p': 2}
2021-01-31 10:35:08,690 - pyswarms.single.local_best - INFO - Optimization finished | best cost: 431.5510552727343, best pos: [1.96672648e+00 7.51681344e-01 1.53141305e+00 9.19140203e+01
 1.33645746e+02 2.45548136e-01 9.50908011e-07 9.43886272e-07
 1.90118098e-07]
2021-01-31 10:35:08,742 - pyswarms.single.local_best - INFO - Optimize for 500 iters with {'c1': 0.1, 'c2': 0.3, 'w': 0.9, 'k': 5, 'p': 2}
2021-01-31 10:35:40,389 - pyswarms.single.local_best - INFO - Optimization finished | best cost: 426.2403384695013, best pos: [1.32529978e+00 5.43284341e-01 9.20733248e-01 9.37667474e+01
 1.27582536e+02 4.01776056e-01 7.57502448e-08 6.94449232e-07
 1.04003491e-06]
2021-01-31 10:35:40,439 - pyswarms.single.local_best - INFO - Optimize for 500 iters with {'c1': 0.1, 'c2': 0.3, 'w': 0.9, 'k': 5, 'p': 2}
2021-01-31 10:36:12,822 - pyswarms.single.local_best - INFO - Optimization finished | best cost: 429.53152568380295, best pos: [1.45136362e+00 6.21005420e-01 1.13217731e+00 9.59081117e+01
 1.27263814e+02 2.88462507e-01 7.43440552e-07 1.00781157e-06
 9.52977271e-07]
2021-01-31 10:36:12,873 - pyswarms.single.local_best - INFO - Optimize for 500 iters with {'c1': 0.1, 'c2': 0.3, 'w': 0.9, 'k': 5, 'p': 2}
2021-01-31 10:36:44,939 - pyswarms.single.local_best - INFO - Optimization finished | best cost: 417.6606547757278, best pos: [1.74009204e+00 6.74929672e-01 1.15223872e+00 9.37401517e+01
 1.29540329e+02 2.75946827e-01 5.50974066e-07 5.84686564e-07
 4.91333216e-07]
2021-01-31 10:36:44,987 - pyswarms.single.local_best - INFO - Optimize for 500 iters with {'c1': 0.1, 'c2': 0.3, 'w': 0.9, 'k': 5, 'p': 2}
2021-01-31 10:37:18,433 - pyswarms.single.local_best - INFO - Optimization finished | best cost: 437.6008446115084, best pos: [1.67979415e+00 6.06691509e-01 1.04428347e+00 9.06976419e+01
 1.31709361e+02 3.81287598e-01 3.38302442e-08 3.85079245e-07
 4.97638171e-07]
2021-01-31 10:37:18,486 - pyswarms.single.local_best - INFO - Optimize for 500 iters with {'c1': 0.1, 'c2': 0.3, 'w': 0.9, 'k': 5, 'p': 2}
2021-01-31 10:37:52,218 - pyswarms.single.local_best - INFO - Optimization finished | best cost: 454.0907820361728, best pos: [1.78762381e+00 7.33447799e-01 1.36486484e+00 9.26677553e+01
 1.34143396e+02 2.74673752e-01 4.47628157e-07 6.02345604e-07
 4.25966512e-07]
2021-01-31 10:37:52,269 - pyswarms.single.local_best - INFO - Optimize for 500 iters with {'c1': 0.1, 'c2': 0.3, 'w': 0.9, 'k': 5, 'p': 2}
2021-01-31 10:38:26,585 - pyswarms.single.local_best - INFO - Optimization finished | best cost: 424.67584313031324, best pos: [1.67139802e+00 5.39005449e-01 8.94328045e-01 9.25020665e+01
 1.26094935e+02 3.91055175e-01 2.68986139e-07 2.64347937e-07
 3.93918559e-07]
2021-01-31 10:38:26,635 - pyswarms.single.local_best - INFO - Optimize for 500 iters with {'c1': 0.1, 'c2': 0.3, 'w': 0.9, 'k': 5, 'p': 2}
2021-01-31 10:38:59,617 - pyswarms.single.local_best - INFO - Optimization finished | best cost: 467.9395402538526, best pos: [1.90068670e+00 5.44321937e-01 8.46173476e-01 9.38039373e+01
 1.10255979e+02 2.84196318e-01 5.65988354e-07 7.75774500e-07
 1.76735281e-07]
2021-01-31 10:38:59,666 - pyswarms.single.local_best - INFO - Optimize for 500 iters with {'c1': 0.1, 'c2': 0.3, 'w': 0.9, 'k': 5, 'p': 2}
2021-01-31 10:39:33,609 - pyswarms.single.local_best - INFO - Optimization finished | best cost: 403.03881260640514, best pos: [1.18608984e+00 5.41711042e-01 1.48439265e+00 9.38433864e+01
 1.38118278e+02 4.79375223e-01 7.22550380e-07 8.96770215e-07
 5.65019144e-07]
2021-01-31 10:39:33,661 - pyswarms.single.local_best - INFO - Optimize for 500 iters with {'c1': 0.1, 'c2': 0.3, 'w': 0.9, 'k': 5, 'p': 2}
2021-01-31 10:40:06,850 - pyswarms.single.local_best - INFO - Optimization finished | best cost: 419.592981932934, best pos: [1.81125574e+00 6.23748099e-01 1.08079650e+00 9.20191632e+01
 1.31628763e+02 3.43621371e-01 5.25492322e-07 5.45012529e-07
 2.08255416e-07]
2021-01-31 10:40:06,902 - pyswarms.single.local_best - INFO - Optimize for 500 iters with {'c1': 0.1, 'c2': 0.3, 'w': 0.9, 'k': 5, 'p': 2}
2021-01-31 10:40:38,590 - pyswarms.single.local_best - INFO - Optimization finished | best cost: 449.42892072239874, best pos: [1.84713626e+00 6.92307300e-01 1.02892975e+00 9.43556395e+01
 1.22966975e+02 2.49579313e-01 4.27502986e-07 3.12264696e-07
 4.99851684e-07]
2021-01-31 10:40:38,637 - pyswarms.single.local_best - INFO - Optimize for 500 iters with {'c1': 0.1, 'c2': 0.3, 'w': 0.9, 'k': 5, 'p': 2}
2021-01-31 10:41:11,578 - pyswarms.single.local_best - INFO - Optimization finished | best cost: 404.52546717469335, best pos: [1.65942115e+00 6.11001587e-01 1.17289153e+00 9.29053924e+01
 1.30601171e+02 3.36415455e-01 7.60298646e-07 5.46700898e-07
 3.25777319e-07]
2021-01-31 10:41:11,625 - pyswarms.single.local_best - INFO - Optimize for 500 iters with {'c1': 0.1, 'c2': 0.3, 'w': 0.9, 'k': 5, 'p': 2}
2021-01-31 10:41:43,659 - pyswarms.single.local_best - INFO - Optimization finished | best cost: 409.1391912499134, best pos: [1.59410780e+00 5.31843464e-01 1.10984321e+00 9.33259194e+01
 1.34374958e+02 4.49952364e-01 2.74772080e-07 3.43378489e-07
 1.71553648e-07]
2021-01-31 10:41:43,710 - pyswarms.single.local_best - INFO - Optimize for 500 iters with {'c1': 0.1, 'c2': 0.3, 'w': 0.9, 'k': 5, 'p': 2}
2021-01-31 10:42:17,334 - pyswarms.single.local_best - INFO - Optimization finished | best cost: 425.6727427216658, best pos: [1.67308015e+00 5.34631128e-01 1.39926814e+00 8.86725468e+01
 1.38130267e+02 5.03646034e-01 2.08199353e-07 7.00719768e-07
 7.34594437e-08]
2021-01-31 10:42:17,384 - pyswarms.single.local_best - INFO - Optimize for 500 iters with {'c1': 0.1, 'c2': 0.3, 'w': 0.9, 'k': 5, 'p': 2}
2021-01-31 10:42:50,727 - pyswarms.single.local_best - INFO - Optimization finished | best cost: 437.5290017077145, best pos: [1.07723318e+00 4.57543942e-01 1.02780416e+00 9.44736254e+01
 1.34952628e+02 5.66615616e-01 5.45408901e-07 9.76657777e-07
 6.66076028e-07]
2021-01-31 10:42:50,781 - pyswarms.single.local_best - INFO - Optimize for 500 iters with {'c1': 0.1, 'c2': 0.3, 'w': 0.9, 'k': 5, 'p': 2}
2021-01-31 10:43:25,076 - pyswarms.single.local_best - INFO - Optimization finished | best cost: 418.8968041144588, best pos: [1.78818219e+00 6.23500338e-01 9.81606106e-01 9.10932871e+01
 1.27016929e+02 3.42028819e-01 5.92592666e-07 6.47646045e-07
 2.22428825e-07]
2021-01-31 10:43:25,127 - pyswarms.single.local_best - INFO - Optimize for 500 iters with {'c1': 0.1, 'c2': 0.3, 'w': 0.9, 'k': 5, 'p': 2}
2021-01-31 10:43:57,426 - pyswarms.single.local_best - INFO - Optimization finished | best cost: 408.40773915035885, best pos: [1.94985900e+00 7.16288460e-01 1.31505992e+00 9.36007383e+01
 1.31675782e+02 2.51974744e-01 2.35388533e-07 5.01510896e-07
 3.42533514e-07]
2021-01-31 10:43:57,479 - pyswarms.single.local_best - INFO - Optimize for 500 iters with {'c1': 0.1, 'c2': 0.3, 'w': 0.9, 'k': 5, 'p': 2}
2021-01-31 10:44:29,806 - pyswarms.single.local_best - INFO - Optimization finished | best cost: 442.72930214142417, best pos: [1.46052704e+00 6.45367078e-01 1.17306096e+00 9.46556525e+01
 1.30526220e+02 3.15452649e-01 6.76273056e-07 6.15405742e-07
 7.65542508e-07]
2021-01-31 10:44:29,857 - pyswarms.single.local_best - INFO - Optimize for 500 iters with {'c1': 0.1, 'c2': 0.3, 'w': 0.9, 'k': 5, 'p': 2}
2021-01-31 10:45:01,501 - pyswarms.single.local_best - INFO - Optimization finished | best cost: 405.8747691745601, best pos: [1.64653647e+00 7.28909723e-01 1.54394453e+00 9.35771289e+01
 1.35011466e+02 2.61136184e-01 5.55022446e-07 7.31492702e-07
 7.38755926e-07]
2021-01-31 10:45:01,552 - pyswarms.single.local_best - INFO - Optimize for 500 iters with {'c1': 0.1, 'c2': 0.3, 'w': 0.9, 'k': 5, 'p': 2}
2021-01-31 10:45:33,590 - pyswarms.single.local_best - INFO - Optimization finished | best cost: 413.9162120537037, best pos: [1.53557886e+00 5.86754428e-01 1.03959076e+00 9.41385640e+01
 1.28436740e+02 3.41333594e-01 4.74911123e-07 8.29867545e-07
 5.16545157e-07]
2021-01-31 10:45:33,639 - pyswarms.single.local_best - INFO - Optimize for 500 iters with {'c1': 0.1, 'c2': 0.3, 'w': 0.9, 'k': 5, 'p': 2}
2021-01-31 10:46:07,713 - pyswarms.single.local_best - INFO - Optimization finished | best cost: 395.55762202539876, best pos: [1.36221776e+00 5.01964535e-01 7.95285699e-01 9.26396879e+01
 1.27964712e+02 4.84797670e-01 4.26576238e-07 9.82591792e-07
 2.27245451e-07]
2021-01-31 10:46:07,764 - pyswarms.single.local_best - INFO - Optimize for 500 iters with {'c1': 0.1, 'c2': 0.3, 'w': 0.9, 'k': 5, 'p': 2}
2021-01-31 10:46:42,681 - pyswarms.single.local_best - INFO - Optimization finished | best cost: 386.8069529446169, best pos: [1.64115362e+00 5.68933299e-01 9.51917384e-01 9.25427163e+01
 1.29339102e+02 3.95255999e-01 3.13455892e-07 4.50299152e-07
 2.67799328e-07]
2021-01-31 10:46:42,735 - pyswarms.single.local_best - INFO - Optimize for 500 iters with {'c1': 0.1, 'c2': 0.3, 'w': 0.9, 'k': 5, 'p': 2}
2021-01-31 10:47:15,492 - pyswarms.single.local_best - INFO - Optimization finished | best cost: 416.55737872139275, best pos: [1.65926849e+00 6.64725167e-01 1.22744646e+00 9.48043868e+01
 1.32089166e+02 3.03484350e-01 1.51089680e-07 7.36547302e-07
 4.17328981e-07]
2021-01-31 10:47:15,541 - pyswarms.single.local_best - INFO - Optimize for 500 iters with {'c1': 0.1, 'c2': 0.3, 'w': 0.9, 'k': 5, 'p': 2}
2021-01-31 10:47:48,705 - pyswarms.single.local_best - INFO - Optimization finished | best cost: 412.4556329509181, best pos: [1.60152130e+00 6.46014239e-01 1.12375625e+00 9.39603272e+01
 1.27764372e+02 2.95704978e-01 4.24787349e-07 3.59039754e-07
 7.35652129e-07]
2021-01-31 10:47:48,756 - pyswarms.single.local_best - INFO - Optimize for 500 iters with {'c1': 0.1, 'c2': 0.3, 'w': 0.9, 'k': 5, 'p': 2}
2021-01-31 10:48:22,486 - pyswarms.single.local_best - INFO - Optimization finished | best cost: 460.7155263939156, best pos: [1.51158642e+00 7.01370665e-01 1.45543878e+00 9.61007942e+01
 1.33915619e+02 2.68999227e-01 3.47310368e-07 5.33797059e-07
 9.25462920e-07]
2021-01-31 10:48:22,538 - pyswarms.single.local_best - INFO - Optimize for 500 iters with {'c1': 0.1, 'c2': 0.3, 'w': 0.9, 'k': 5, 'p': 2}
2021-01-31 10:48:57,095 - pyswarms.single.local_best - INFO - Optimization finished | best cost: 422.64169221786915, best pos: [1.40912601e+00 5.47191385e-01 1.03114056e+00 9.35040494e+01
 1.31597704e+02 4.12985974e-01 4.31413686e-07 6.80994387e-07
 5.29284915e-07]
2021-01-31 10:48:57,147 - pyswarms.single.local_best - INFO - Optimize for 500 iters with {'c1': 0.1, 'c2': 0.3, 'w': 0.9, 'k': 5, 'p': 2}
2021-01-31 10:49:30,062 - pyswarms.single.local_best - INFO - Optimization finished | best cost: 398.09881241587055, best pos: [1.19335283e+00 4.04560465e-01 7.93710104e-01 9.29623356e+01
 1.31734848e+02 6.27653843e-01 3.26265995e-07 5.71600856e-07
 4.19258160e-07]
2021-01-31 10:49:30,115 - pyswarms.single.local_best - INFO - Optimize for 500 iters with {'c1': 0.1, 'c2': 0.3, 'w': 0.9, 'k': 5, 'p': 2}
2021-01-31 10:50:04,881 - pyswarms.single.local_best - INFO - Optimization finished | best cost: 437.5665481253893, best pos: [1.77230622e+00 6.30896660e-01 1.26260336e+00 9.21207146e+01
 1.31612954e+02 3.20370346e-01 3.63508134e-07 1.08177856e-07
 5.39350486e-07]
2021-01-31 10:50:04,930 - pyswarms.single.local_best - INFO - Optimize for 500 iters with {'c1': 0.1, 'c2': 0.3, 'w': 0.9, 'k': 5, 'p': 2}
2021-01-31 10:50:37,711 - pyswarms.single.local_best - INFO - Optimization finished | best cost: 422.8269533466798, best pos: [1.86637682e+00 6.97945794e-01 1.17152361e+00 9.20077696e+01
 1.31094990e+02 2.90792868e-01 1.93983551e-08 4.13832952e-07
 4.28504087e-07]
2021-01-31 10:50:37,769 - pyswarms.single.local_best - INFO - Optimize for 500 iters with {'c1': 0.1, 'c2': 0.3, 'w': 0.9, 'k': 5, 'p': 2}
2021-01-31 10:51:10,638 - pyswarms.single.local_best - INFO - Optimization finished | best cost: 409.3657175200799, best pos: [1.39891298e+00 5.30474752e-01 8.96262988e-01 9.48296958e+01
 1.28156649e+02 4.12574435e-01 2.20819337e-07 7.28908281e-07
 5.14321208e-07]
2021-01-31 10:51:10,688 - pyswarms.single.local_best - INFO - Optimize for 500 iters with {'c1': 0.1, 'c2': 0.3, 'w': 0.9, 'k': 5, 'p': 2}
2021-01-31 10:51:44,548 - pyswarms.single.local_best - INFO - Optimization finished | best cost: 431.9374015324987, best pos: [1.81803541e+00 6.00834158e-01 1.03585925e+00 9.18937696e+01
 1.29378794e+02 3.47284961e-01 4.38913786e-07 2.60024114e-07
 3.34977489e-07]
2021-01-31 10:51:44,602 - pyswarms.single.local_best - INFO - Optimize for 500 iters with {'c1': 0.1, 'c2': 0.3, 'w': 0.9, 'k': 5, 'p': 2}
2021-01-31 10:52:16,372 - pyswarms.single.local_best - INFO - Optimization finished | best cost: 434.08869114872186, best pos: [1.81721186e+00 6.66016692e-01 1.25041427e+00 9.37351797e+01
 1.30198548e+02 2.73957461e-01 3.66766733e-07 5.20011685e-07
 4.60908918e-07]
2021-01-31 10:52:16,426 - pyswarms.single.local_best - INFO - Optimize for 500 iters with {'c1': 0.1, 'c2': 0.3, 'w': 0.9, 'k': 5, 'p': 2}
2021-01-31 10:52:49,215 - pyswarms.single.local_best - INFO - Optimization finished | best cost: 433.6107240036339, best pos: [1.68103246e+00 6.77276653e-01 1.13393134e+00 9.32204756e+01
 1.29404110e+02 2.83046333e-01 3.31954500e-07 8.26035963e-07
 6.25430322e-07]
2021-01-31 10:52:49,272 - pyswarms.single.local_best - INFO - Optimize for 500 iters with {'c1': 0.1, 'c2': 0.3, 'w': 0.9, 'k': 5, 'p': 2}
2021-01-31 10:53:23,827 - pyswarms.single.local_best - INFO - Optimization finished | best cost: 396.5549727980426, best pos: [1.94825771e+00 7.29938882e-01 1.45934014e+00 9.28317919e+01
 1.32992307e+02 2.47685261e-01 5.41016820e-07 2.67295299e-07
 4.29561175e-07]
2021-01-31 10:53:23,879 - pyswarms.single.local_best - INFO - Optimize for 500 iters with {'c1': 0.1, 'c2': 0.3, 'w': 0.9, 'k': 5, 'p': 2}
2021-01-31 10:53:55,000 - pyswarms.single.local_best - INFO - Optimization finished | best cost: 436.0789374726204, best pos: [1.58456620e+00 6.00815599e-01 9.20183143e-01 9.36091317e+01
 1.26223696e+02 3.43116017e-01 3.96809691e-07 3.67717455e-07
 5.61998843e-07]
2021-01-31 10:53:55,057 - pyswarms.single.local_best - INFO - Optimize for 500 iters with {'c1': 0.1, 'c2': 0.3, 'w': 0.9, 'k': 5, 'p': 2}
2021-01-31 10:54:29,278 - pyswarms.single.local_best - INFO - Optimization finished | best cost: 403.5215385032728, best pos: [1.47370422e+00 5.82265430e-01 1.10264226e+00 9.38974138e+01
 1.31230999e+02 3.70595927e-01 3.99373943e-07 5.40485699e-07
 5.87213378e-07]
2021-01-31 10:54:29,328 - pyswarms.single.local_best - INFO - Optimize for 500 iters with {'c1': 0.1, 'c2': 0.3, 'w': 0.9, 'k': 5, 'p': 2}
2021-01-31 10:55:03,109 - pyswarms.single.local_best - INFO - Optimization finished | best cost: 385.72150408388774, best pos: [1.92438120e+00 5.87541455e-01 1.00498378e+00 9.10227860e+01
 1.27231238e+02 3.55635110e-01 6.21905535e-07 4.92052886e-07
 9.91213978e-08]
2021-01-31 10:55:03,163 - pyswarms.single.local_best - INFO - Optimize for 500 iters with {'c1': 0.1, 'c2': 0.3, 'w': 0.9, 'k': 5, 'p': 2}
2021-01-31 10:55:35,893 - pyswarms.single.local_best - INFO - Optimization finished | best cost: 416.30881437246086, best pos: [1.43819717e+00 6.14503439e-01 1.37578024e+00 9.36623128e+01
 1.36446651e+02 3.83504962e-01 2.09783192e-07 1.77613312e-07
 6.92752444e-07]
2021-01-31 10:55:35,942 - pyswarms.single.local_best - INFO - Optimize for 500 iters with {'c1': 0.1, 'c2': 0.3, 'w': 0.9, 'k': 5, 'p': 2}
2021-01-31 10:56:10,409 - pyswarms.single.local_best - INFO - Optimization finished | best cost: 417.66243568272364, best pos: [1.22699537e+00 5.22579548e-01 8.14286453e-01 9.58207425e+01
 1.28031684e+02 4.42515327e-01 3.94925287e-07 4.59792793e-07
 8.65281923e-07]
2021-01-31 10:56:10,456 - pyswarms.single.local_best - INFO - Optimize for 500 iters with {'c1': 0.1, 'c2': 0.3, 'w': 0.9, 'k': 5, 'p': 2}
2021-01-31 10:56:43,737 - pyswarms.single.local_best - INFO - Optimization finished | best cost: 417.0802562979525, best pos: [1.76112628e+00 6.21839125e-01 1.24613225e+00 9.24348832e+01
 1.32641285e+02 3.27962898e-01 7.12815249e-07 7.00745468e-07
 2.63538331e-07]
2021-01-31 10:56:43,792 - pyswarms.single.local_best - INFO - Optimize for 500 iters with {'c1': 0.1, 'c2': 0.3, 'w': 0.9, 'k': 5, 'p': 2}
2021-01-31 10:57:16,966 - pyswarms.single.local_best - INFO - Optimization finished | best cost: 415.6331957788638, best pos: [1.90446974e+00 8.04738231e-01 1.48915451e+00 9.33760773e+01
 1.30186021e+02 1.94202765e-01 3.77813570e-07 7.28964531e-07
 6.92561244e-07]
2021-01-31 10:57:17,012 - pyswarms.single.local_best - INFO - Optimize for 500 iters with {'c1': 0.1, 'c2': 0.3, 'w': 0.9, 'k': 5, 'p': 2}
2021-01-31 10:57:49,081 - pyswarms.single.local_best - INFO - Optimization finished | best cost: 418.70394716601, best pos: [1.97244196e+00 7.73856475e-01 1.39020553e+00 9.24995819e+01
 1.32044789e+02 2.27647998e-01 5.88369924e-07 9.87319516e-07
 3.05600211e-07]
2021-01-31 10:57:49,133 - pyswarms.single.local_best - INFO - Optimize for 500 iters with {'c1': 0.1, 'c2': 0.3, 'w': 0.9, 'k': 5, 'p': 2}
2021-01-31 10:58:22,577 - pyswarms.single.local_best - INFO - Optimization finished | best cost: 425.4779902789138, best pos: [1.81851144e+00 6.52529980e-01 1.14938533e+00 9.20033700e+01
 1.32401176e+02 3.34306783e-01 4.78755139e-07 2.38592198e-07
 2.76479864e-07]
2021-01-31 10:58:22,624 - pyswarms.single.local_best - INFO - Optimize for 500 iters with {'c1': 0.1, 'c2': 0.3, 'w': 0.9, 'k': 5, 'p': 2}
2021-01-31 10:58:55,257 - pyswarms.single.local_best - INFO - Optimization finished | best cost: 447.63471134090645, best pos: [1.34900779e+00 4.30714601e-01 9.04228263e-01 9.01889999e+01
 1.34238752e+02 6.28064593e-01 2.58785983e-07 3.61996932e-07
 3.87818460e-07]
2021-01-31 10:58:55,304 - pyswarms.single.local_best - INFO - Optimize for 500 iters with {'c1': 0.1, 'c2': 0.3, 'w': 0.9, 'k': 5, 'p': 2}
2021-01-31 10:59:29,168 - pyswarms.single.local_best - INFO - Optimization finished | best cost: 442.91919283775144, best pos: [1.80358380e+00 7.34369978e-01 1.35934834e+00 9.26536500e+01
 1.34847566e+02 2.71068404e-01 4.36352797e-08 7.82228162e-07
 4.58953404e-07]
2021-01-31 10:59:29,218 - pyswarms.single.local_best - INFO - Optimize for 500 iters with {'c1': 0.1, 'c2': 0.3, 'w': 0.9, 'k': 5, 'p': 2}
2021-01-31 11:00:03,799 - pyswarms.single.local_best - INFO - Optimization finished | best cost: 425.94706746239456, best pos: [1.48551273e+00 5.92190176e-01 9.07468701e-01 9.23057697e+01
 1.28537977e+02 3.78242035e-01 5.17784682e-09 1.36081299e-07
 9.18402338e-07]
2021-01-31 11:00:03,845 - pyswarms.single.local_best - INFO - Optimize for 500 iters with {'c1': 0.1, 'c2': 0.3, 'w': 0.9, 'k': 5, 'p': 2}
2021-01-31 11:00:37,375 - pyswarms.single.local_best - INFO - Optimization finished | best cost: 402.88291125459597, best pos: [1.36205402e+00 5.58517649e-01 1.01199182e+00 9.57272500e+01
 1.27565140e+02 3.55966931e-01 2.75600321e-07 5.54918642e-07
 9.81897700e-07]
2021-01-31 11:00:37,429 - pyswarms.single.local_best - INFO - Optimize for 500 iters with {'c1': 0.1, 'c2': 0.3, 'w': 0.9, 'k': 5, 'p': 2}
2021-01-31 11:01:09,742 - pyswarms.single.local_best - INFO - Optimization finished | best cost: 409.8877463328379, best pos: [1.96423630e+00 7.71042605e-01 1.47742337e+00 9.24829785e+01
 1.33350111e+02 2.24357545e-01 3.08439116e-07 1.05891890e-07
 6.26285776e-07]
2021-01-31 11:01:09,795 - pyswarms.single.local_best - INFO - Optimize for 500 iters with {'c1': 0.1, 'c2': 0.3, 'w': 0.9, 'k': 5, 'p': 2}
2021-01-31 11:01:42,047 - pyswarms.single.local_best - INFO - Optimization finished | best cost: 407.8894364692544, best pos: [1.98338105e+00 5.96582302e-01 9.70761289e-01 8.70958883e+01
 1.30303889e+02 4.02382379e-01 4.39530678e-07 5.20796830e-07
 1.89837959e-07]
2021-01-31 11:01:42,102 - pyswarms.single.local_best - INFO - Optimize for 500 iters with {'c1': 0.1, 'c2': 0.3, 'w': 0.9, 'k': 5, 'p': 2}
2021-01-31 11:02:15,808 - pyswarms.single.local_best - INFO - Optimization finished | best cost: 479.75124709363484, best pos: [1.07442344e+00 4.09845293e-01 7.62968603e-01 9.57268407e+01
 1.31276489e+02 6.21390312e-01 1.86541981e-07 7.49318210e-07
 4.83482528e-07]
2021-01-31 11:02:15,861 - pyswarms.single.local_best - INFO - Optimize for 500 iters with {'c1': 0.1, 'c2': 0.3, 'w': 0.9, 'k': 5, 'p': 2}
2021-01-31 11:02:46,999 - pyswarms.single.local_best - INFO - Optimization finished | best cost: 436.55784315355874, best pos: [1.72713178e+00 5.84305564e-01 1.01174975e+00 9.38057629e+01
 1.24969661e+02 3.10081263e-01 5.32365879e-07 3.18569643e-07
 4.93714553e-07]
2021-01-31 11:02:47,050 - pyswarms.single.local_best - INFO - Optimize for 500 iters with {'c1': 0.1, 'c2': 0.3, 'w': 0.9, 'k': 5, 'p': 2}
2021-01-31 11:03:20,786 - pyswarms.single.local_best - INFO - Optimization finished | best cost: 444.71566614310944, best pos: [1.30907743e+00 6.24013991e-01 9.85244314e-01 9.60375463e+01
 1.31005407e+02 3.46081412e-01 5.55552800e-07 6.57916969e-07
 1.01907631e-06]
2021-01-31 11:03:20,839 - pyswarms.single.local_best - INFO - Optimize for 500 iters with {'c1': 0.1, 'c2': 0.3, 'w': 0.9, 'k': 5, 'p': 2}
2021-01-31 11:03:53,497 - pyswarms.single.local_best - INFO - Optimization finished | best cost: 403.7508171846013, best pos: [1.91793559e+00 7.83060085e-01 1.29248216e+00 9.39990856e+01
 1.28301825e+02 1.98053686e-01 2.75668795e-07 6.99092414e-07
 6.56987971e-07]
2021-01-31 11:03:53,548 - pyswarms.single.local_best - INFO - Optimize for 500 iters with {'c1': 0.1, 'c2': 0.3, 'w': 0.9, 'k': 5, 'p': 2}
2021-01-31 11:04:26,862 - pyswarms.single.local_best - INFO - Optimization finished | best cost: 419.53635912234427, best pos: [1.73597269e+00 6.13039512e-01 1.10298008e+00 9.30950578e+01
 1.31179138e+02 3.44128766e-01 3.20532291e-07 4.81572440e-07
 2.90578831e-07]
2021-01-31 11:04:26,916 - pyswarms.single.local_best - INFO - Optimize for 500 iters with {'c1': 0.1, 'c2': 0.3, 'w': 0.9, 'k': 5, 'p': 2}
2021-01-31 11:05:01,051 - pyswarms.single.local_best - INFO - Optimization finished | best cost: 433.15012973463087, best pos: [1.26136352e+00 5.80669071e-01 1.15395886e+00 9.37750215e+01
 1.33621863e+02 4.20688792e-01 5.47206791e-07 5.14985761e-07
 8.22736109e-07]
2021-01-31 11:05:01,104 - pyswarms.single.local_best - INFO - Optimize for 500 iters with {'c1': 0.1, 'c2': 0.3, 'w': 0.9, 'k': 5, 'p': 2}
2021-01-31 11:05:32,018 - pyswarms.single.local_best - INFO - Optimization finished | best cost: 411.76151838792583, best pos: [1.71015407e+00 6.79744357e-01 1.16247837e+00 9.36882522e+01
 1.31950941e+02 2.87198492e-01 1.43911368e-07 7.81619433e-07
 5.36377754e-07]
2021-01-31 11:05:32,072 - pyswarms.single.local_best - INFO - Optimize for 500 iters with {'c1': 0.1, 'c2': 0.3, 'w': 0.9, 'k': 5, 'p': 2}
2021-01-31 11:06:05,312 - pyswarms.single.local_best - INFO - Optimization finished | best cost: 384.1625806549986, best pos: [1.81035707e+00 7.96607656e-01 1.52586642e+00 9.42078802e+01
 1.31718198e+02 2.04121793e-01 4.38537179e-07 2.71831940e-07
 7.78599751e-07]
2021-01-31 11:06:05,365 - pyswarms.single.local_best - INFO - Optimize for 500 iters with {'c1': 0.1, 'c2': 0.3, 'w': 0.9, 'k': 5, 'p': 2}
2021-01-31 11:06:36,722 - pyswarms.single.local_best - INFO - Optimization finished | best cost: 408.54541496853375, best pos: [1.92005318e+00 9.69831790e-01 1.99775035e+00 9.33249616e+01
 1.35179731e+02 1.35543002e-01 5.73426403e-07 3.38734502e-07
 1.02456059e-06]
2021-01-31 11:06:36,776 - pyswarms.single.local_best - INFO - Optimize for 500 iters with {'c1': 0.1, 'c2': 0.3, 'w': 0.9, 'k': 5, 'p': 2}
2021-01-31 11:07:10,436 - pyswarms.single.local_best - INFO - Optimization finished | best cost: 411.2325432200124, best pos: [1.45713222e+00 5.91221185e-01 1.03258355e+00 9.47011877e+01
 1.26213484e+02 3.22119197e-01 6.22911068e-07 3.44749823e-07
 9.93412010e-07]
2021-01-31 11:07:10,488 - pyswarms.single.local_best - INFO - Optimize for 500 iters with {'c1': 0.1, 'c2': 0.3, 'w': 0.9, 'k': 5, 'p': 2}
2021-01-31 11:07:44,478 - pyswarms.single.local_best - INFO - Optimization finished | best cost: 411.87841129649615, best pos: [1.47512804e+00 4.95373131e-01 9.37178353e-01 9.18378427e+01
 1.31229652e+02 4.74662339e-01 4.70109236e-08 3.65389179e-07
 5.55359105e-07]
2021-01-31 11:07:44,528 - pyswarms.single.local_best - INFO - Optimize for 500 iters with {'c1': 0.1, 'c2': 0.3, 'w': 0.9, 'k': 5, 'p': 2}
2021-01-31 11:08:16,755 - pyswarms.single.local_best - INFO - Optimization finished | best cost: 445.1621939641784, best pos: [1.67741393e+00 5.64019091e-01 9.70711962e-01 9.20397201e+01
 1.27900012e+02 3.64882609e-01 4.43520490e-07 1.21140241e-07
 5.92566094e-07]
2021-01-31 11:08:16,807 - pyswarms.single.local_best - INFO - Optimize for 500 iters with {'c1': 0.1, 'c2': 0.3, 'w': 0.9, 'k': 5, 'p': 2}
2021-01-31 11:08:50,855 - pyswarms.single.local_best - INFO - Optimization finished | best cost: 410.51396511331717, best pos: [1.92404108e+00 8.91951994e-01 1.62371601e+00 9.22631936e+01
 1.36609566e+02 2.00264526e-01 3.34371838e-07 5.33172186e-07
 5.67387967e-07]
2021-01-31 11:08:50,909 - pyswarms.single.local_best - INFO - Optimize for 500 iters with {'c1': 0.1, 'c2': 0.3, 'w': 0.9, 'k': 5, 'p': 2}
2021-01-31 11:09:24,146 - pyswarms.single.local_best - INFO - Optimization finished | best cost: 425.4807967309359, best pos: [1.54363862e+00 6.27273982e-01 1.17339820e+00 9.56643555e+01
 1.30943550e+02 3.12126536e-01 3.67248999e-07 8.78249509e-07
 5.24204650e-07]
2021-01-31 11:09:24,200 - pyswarms.single.local_best - INFO - Optimize for 500 iters with {'c1': 0.1, 'c2': 0.3, 'w': 0.9, 'k': 5, 'p': 2}
2021-01-31 11:09:59,214 - pyswarms.single.local_best - INFO - Optimization finished | best cost: 393.294035836315, best pos: [1.71466752e+00 6.01230289e-01 1.00361180e+00 9.35132884e+01
 1.25353209e+02 3.13825091e-01 4.51947044e-07 3.44073263e-07
 5.00463016e-07]
2021-01-31 11:09:59,255 - pyswarms.single.local_best - INFO - Optimize for 500 iters with {'c1': 0.1, 'c2': 0.3, 'w': 0.9, 'k': 5, 'p': 2}
2021-01-31 11:10:33,235 - pyswarms.single.local_best - INFO - Optimization finished | best cost: 444.87205347745646, best pos: [1.66130864e+00 3.68948097e-01 7.48134797e-01 9.40176164e+01
 1.10270021e+02 3.99349369e-01 4.16581962e-07 4.10756586e-07
 2.64760961e-07]
2021-01-31 11:10:33,288 - pyswarms.single.local_best - INFO - Optimize for 500 iters with {'c1': 0.1, 'c2': 0.3, 'w': 0.9, 'k': 5, 'p': 2}
2021-01-31 11:11:08,402 - pyswarms.single.local_best - INFO - Optimization finished | best cost: 419.38874495744557, best pos: [1.45198431e+00 6.06573791e-01 9.82257952e-01 9.54265759e+01
 1.27245092e+02 3.20412514e-01 9.13378123e-08 6.31341399e-07
 9.56374255e-07]
2021-01-31 11:11:08,453 - pyswarms.single.local_best - INFO - Optimize for 500 iters with {'c1': 0.1, 'c2': 0.3, 'w': 0.9, 'k': 5, 'p': 2}
2021-01-31 11:11:40,736 - pyswarms.single.local_best - INFO - Optimization finished | best cost: 437.5490419488121, best pos: [1.85980633e+00 7.57968899e-01 1.24268894e+00 9.19613179e+01
 1.31236440e+02 2.30841041e-01 6.87015977e-07 9.08723739e-07
 6.11842436e-07]
2021-01-31 11:11:40,790 - pyswarms.single.local_best - INFO - Optimize for 500 iters with {'c1': 0.1, 'c2': 0.3, 'w': 0.9, 'k': 5, 'p': 2}
2021-01-31 11:12:12,497 - pyswarms.single.local_best - INFO - Optimization finished | best cost: 447.953750660034, best pos: [1.88126561e+00 6.58104831e-01 1.33506216e+00 9.21947672e+01
 1.30456801e+02 2.89065636e-01 9.87496382e-08 3.50087547e-07
 4.09293791e-07]
2021-01-31 11:12:12,547 - pyswarms.single.local_best - INFO - Optimize for 500 iters with {'c1': 0.1, 'c2': 0.3, 'w': 0.9, 'k': 5, 'p': 2}
2021-01-31 11:12:46,039 - pyswarms.single.local_best - INFO - Optimization finished | best cost: 411.816862412867, best pos: [1.42142110e+00 6.02165173e-01 9.54473031e-01 9.42390090e+01
 1.29665155e+02 3.80027549e-01 2.86731180e-07 4.54695668e-07
 5.67809288e-07]
2021-01-31 11:12:46,091 - pyswarms.single.local_best - INFO - Optimize for 500 iters with {'c1': 0.1, 'c2': 0.3, 'w': 0.9, 'k': 5, 'p': 2}
2021-01-31 11:13:18,951 - pyswarms.single.local_best - INFO - Optimization finished | best cost: 455.03798997826885, best pos: [1.71869408e+00 6.11409698e-01 1.14246474e+00 9.32367845e+01
 1.33069329e+02 3.53426698e-01 5.04395255e-07 2.39777225e-07
 3.08839304e-07]
2021-01-31 11:13:19,007 - pyswarms.single.local_best - INFO - Optimize for 500 iters with {'c1': 0.1, 'c2': 0.3, 'w': 0.9, 'k': 5, 'p': 2}
2021-01-31 11:13:52,845 - pyswarms.single.local_best - INFO - Optimization finished | best cost: 435.52153570799095, best pos: [1.25383453e+00 4.61487893e-01 7.62715139e-01 9.49782828e+01
 1.23489422e+02 4.70763014e-01 7.07446035e-07 7.54043340e-07
 5.30178316e-07]
2021-01-31 11:13:52,903 - pyswarms.single.local_best - INFO - Optimize for 500 iters with {'c1': 0.1, 'c2': 0.3, 'w': 0.9, 'k': 5, 'p': 2}
2021-01-31 11:14:26,611 - pyswarms.single.local_best - INFO - Optimization finished | best cost: 420.87839132294096, best pos: [1.37323025e+00 5.15978829e-01 9.50990287e-01 9.18690782e+01
 1.32304170e+02 4.88758188e-01 4.68841412e-08 6.27117797e-07
 4.87180259e-07]
2021-01-31 11:14:26,663 - pyswarms.single.local_best - INFO - Optimize for 500 iters with {'c1': 0.1, 'c2': 0.3, 'w': 0.9, 'k': 5, 'p': 2}
2021-01-31 11:14:59,629 - pyswarms.single.local_best - INFO - Optimization finished | best cost: 444.99028823691873, best pos: [1.88491792e+00 6.16754116e-01 1.10309477e+00 9.32086841e+01
 1.29891460e+02 3.17764459e-01 5.56206458e-07 6.65563946e-07
 9.79762331e-08]
2021-01-31 11:14:59,682 - pyswarms.single.local_best - INFO - Optimize for 500 iters with {'c1': 0.1, 'c2': 0.3, 'w': 0.9, 'k': 5, 'p': 2}
2021-01-31 11:15:33,000 - pyswarms.single.local_best - INFO - Optimization finished | best cost: 438.58692928483276, best pos: [1.84247980e+00 7.22369902e-01 1.59813031e+00 9.36675386e+01
 1.36270388e+02 2.72695815e-01 1.41989951e-07 5.49298579e-07
 3.78525214e-07]
2021-01-31 11:15:33,049 - pyswarms.single.local_best - INFO - Optimize for 500 iters with {'c1': 0.1, 'c2': 0.3, 'w': 0.9, 'k': 5, 'p': 2}
2021-01-31 11:16:05,458 - pyswarms.single.local_best - INFO - Optimization finished | best cost: 451.34243019077877, best pos: [1.61611374e+00 6.48091604e-01 1.26139260e+00 9.26088152e+01
 1.33232592e+02 3.25334796e-01 5.26727008e-07 5.33350321e-07
 5.67067713e-07]
2021-01-31 11:16:05,517 - pyswarms.single.local_best - INFO - Optimize for 500 iters with {'c1': 0.1, 'c2': 0.3, 'w': 0.9, 'k': 5, 'p': 2}
2021-01-31 11:16:38,301 - pyswarms.single.local_best - INFO - Optimization finished | best cost: 455.8458319976783, best pos: [1.68911983e+00 7.06438363e-01 1.12886990e+00 9.62580856e+01
 1.25225006e+02 2.30695035e-01 7.36878259e-07 7.24854591e-07
 6.16196850e-07]
2021-01-31 11:16:38,348 - pyswarms.single.local_best - INFO - Optimize for 500 iters with {'c1': 0.1, 'c2': 0.3, 'w': 0.9, 'k': 5, 'p': 2}
2021-01-31 11:17:11,292 - pyswarms.single.local_best - INFO - Optimization finished | best cost: 395.43437482600035, best pos: [1.36985521e+00 5.18245003e-01 9.38844359e-01 9.44605735e+01
 1.29574666e+02 4.23013600e-01 8.06871163e-08 1.35131899e-07
 8.79988712e-07]
2021-01-31 11:17:11,338 - pyswarms.single.local_best - INFO - Optimize for 500 iters with {'c1': 0.1, 'c2': 0.3, 'w': 0.9, 'k': 5, 'p': 2}
2021-01-31 11:17:43,960 - pyswarms.single.local_best - INFO - Optimization finished | best cost: 430.90365483716965, best pos: [1.73944660e+00 8.43052698e-01 1.57793244e+00 9.75048094e+01
 1.32135455e+02 1.66316983e-01 6.92437236e-07 4.49859075e-07
 9.61471331e-07]
2021-01-31 11:17:44,010 - pyswarms.single.local_best - INFO - Optimize for 500 iters with {'c1': 0.1, 'c2': 0.3, 'w': 0.9, 'k': 5, 'p': 2}
2021-01-31 11:18:16,660 - pyswarms.single.local_best - INFO - Optimization finished | best cost: 410.66192948571944, best pos: [1.56409546e+00 6.33860245e-01 1.01121391e+00 9.34805044e+01
 1.27393833e+02 3.21195770e-01 5.02614282e-07 6.91505993e-08
 7.65475901e-07]
2021-01-31 11:18:16,720 - pyswarms.single.local_best - INFO - Optimize for 500 iters with {'c1': 0.1, 'c2': 0.3, 'w': 0.9, 'k': 5, 'p': 2}
2021-01-31 11:18:49,230 - pyswarms.single.local_best - INFO - Optimization finished | best cost: 404.06236202938607, best pos: [1.74393316e+00 6.08311282e-01 1.10202556e+00 9.34759856e+01
 1.31217102e+02 3.44792026e-01 4.02417037e-07 6.76071325e-07
 1.71830116e-07]
2021-01-31 11:18:49,281 - pyswarms.single.local_best - INFO - Optimize for 500 iters with {'c1': 0.1, 'c2': 0.3, 'w': 0.9, 'k': 5, 'p': 2}
2021-01-31 11:19:22,290 - pyswarms.single.local_best - INFO - Optimization finished | best cost: 456.4669912186461, best pos: [1.58193738e+00 6.00275348e-01 1.26956173e+00 9.28928496e+01
 1.31538852e+02 3.27742154e-01 2.24018838e-07 1.90232303e-07
 9.53574662e-07]
2021-01-31 11:19:22,344 - pyswarms.single.local_best - INFO - Optimize for 500 iters with {'c1': 0.1, 'c2': 0.3, 'w': 0.9, 'k': 5, 'p': 2}
2021-01-31 11:19:56,360 - pyswarms.single.local_best - INFO - Optimization finished | best cost: 412.40325423516396, best pos: [1.59679470e+00 5.38588461e-01 9.32525793e-01 9.28738598e+01
 1.27992484e+02 3.94091544e-01 2.97598801e-08 3.98958648e-07
 5.17964610e-07]
2021-01-31 11:19:56,411 - pyswarms.single.local_best - INFO - Optimize for 500 iters with {'c1': 0.1, 'c2': 0.3, 'w': 0.9, 'k': 5, 'p': 2}
2021-01-31 11:20:30,564 - pyswarms.single.local_best - INFO - Optimization finished | best cost: 441.326774556545, best pos: [1.55893647e+00 6.07476039e-01 1.05383027e+00 9.38054342e+01
 1.29846241e+02 3.40087134e-01 8.69404059e-08 4.62917271e-07
 6.82208828e-07]
2021-01-31 11:20:30,616 - pyswarms.single.local_best - INFO - Optimize for 500 iters with {'c1': 0.1, 'c2': 0.3, 'w': 0.9, 'k': 5, 'p': 2}
2021-01-31 11:21:03,262 - pyswarms.single.local_best - INFO - Optimization finished | best cost: 444.1723713373891, best pos: [1.69246915e+00 7.04255551e-01 1.25726550e+00 9.47948957e+01
 1.32818572e+02 2.83072980e-01 3.69188295e-07 4.74123983e-07
 4.30867676e-07]
2021-01-31 11:21:03,329 - pyswarms.single.local_best - INFO - Optimize for 500 iters with {'c1': 0.1, 'c2': 0.3, 'w': 0.9, 'k': 5, 'p': 2}
2021-01-31 11:21:31,497 - pyswarms.single.local_best - INFO - Optimization finished | best cost: 2854.937035052659, best pos: [1.82370147e+00 9.39961595e-01 1.05842700e+02 2.57723911e-01
 7.82113091e-07 7.04167726e-07 3.85875554e-07]
2021-01-31 11:21:31,556 - pyswarms.single.local_best - INFO - Optimize for 500 iters with {'c1': 0.1, 'c2': 0.3, 'w': 0.9, 'k': 5, 'p': 2}
2021-01-31 11:22:02,453 - pyswarms.single.local_best - INFO - Optimization finished | best cost: 2904.398912618272, best pos: [1.32660080e+00 7.00872063e-01 1.06742083e+02 4.41256882e-01
 4.78430061e-07 8.83891437e-07 5.26241904e-07]
2021-01-31 11:22:02,509 - pyswarms.single.local_best - INFO - Optimize for 500 iters with {'c1': 0.1, 'c2': 0.3, 'w': 0.9, 'k': 5, 'p': 2}
2021-01-31 11:22:33,318 - pyswarms.single.local_best - INFO - Optimization finished | best cost: 2933.651279795315, best pos: [1.41366380e+00 6.41549715e-01 9.99641014e+01 5.49322814e-01
 4.64650058e-08 3.60872998e-07 3.23788125e-07]
2021-01-31 11:22:33,375 - pyswarms.single.local_best - INFO - Optimize for 500 iters with {'c1': 0.1, 'c2': 0.3, 'w': 0.9, 'k': 5, 'p': 2}
2021-01-31 11:23:01,945 - pyswarms.single.local_best - INFO - Optimization finished | best cost: 2875.041581659532, best pos: [1.31017010e+00 6.28909378e-01 1.01289565e+02 5.53920470e-01
 2.01090496e-07 3.86082829e-07 4.93455140e-07]
2021-01-31 11:23:02,000 - pyswarms.single.local_best - INFO - Optimize for 500 iters with {'c1': 0.1, 'c2': 0.3, 'w': 0.9, 'k': 5, 'p': 2}
2021-01-31 11:23:32,298 - pyswarms.single.local_best - INFO - Optimization finished | best cost: 2892.447636502581, best pos: [1.84450596e+00 8.93084855e-01 1.02933223e+02 3.01114663e-01
 7.56866142e-07 3.42464312e-07 2.46470193e-07]
2021-01-31 11:23:32,351 - pyswarms.single.local_best - INFO - Optimize for 500 iters with {'c1': 0.1, 'c2': 0.3, 'w': 0.9, 'k': 5, 'p': 2}
2021-01-31 11:24:01,500 - pyswarms.single.local_best - INFO - Optimization finished | best cost: 2777.291554972843, best pos: [1.34820138e+00 7.15867579e-01 1.06946198e+02 4.27254043e-01
 5.36390003e-07 6.00996161e-07 6.01446563e-07]
2021-01-31 11:24:01,545 - pyswarms.single.local_best - INFO - Optimize for 500 iters with {'c1': 0.1, 'c2': 0.3, 'w': 0.9, 'k': 5, 'p': 2}
2021-01-31 11:24:31,514 - pyswarms.single.local_best - INFO - Optimization finished | best cost: 2901.5783288871244, best pos: [1.52235314e+00 7.73470341e-01 1.05006094e+02 3.85245493e-01
 5.72876996e-07 7.25479930e-07 2.98498998e-07]
2021-01-31 11:24:31,569 - pyswarms.single.local_best - INFO - Optimize for 500 iters with {'c1': 0.1, 'c2': 0.3, 'w': 0.9, 'k': 5, 'p': 2}
2021-01-31 11:24:59,536 - pyswarms.single.local_best - INFO - Optimization finished | best cost: 2971.979114559818, best pos: [1.89509611e+00 9.99273354e-01 1.07879730e+02 2.20241846e-01
 3.39129357e-07 4.55270098e-07 5.64552987e-07]
2021-01-31 11:24:59,589 - pyswarms.single.local_best - INFO - Optimize for 500 iters with {'c1': 0.1, 'c2': 0.3, 'w': 0.9, 'k': 5, 'p': 2}
2021-01-31 11:25:27,053 - pyswarms.single.local_best - INFO - Optimization finished | best cost: 2868.768177743452, best pos: [1.48867643e+00 7.52353603e-01 1.04805402e+02 4.02080962e-01
 1.45964256e-07 3.80853587e-07 5.60726359e-07]
2021-01-31 11:25:27,106 - pyswarms.single.local_best - INFO - Optimize for 500 iters with {'c1': 0.1, 'c2': 0.3, 'w': 0.9, 'k': 5, 'p': 2}
2021-01-31 11:25:56,390 - pyswarms.single.local_best - INFO - Optimization finished | best cost: 2910.744480120585, best pos: [1.46820111e+00 7.01599099e-01 1.02521473e+02 4.59736868e-01
 8.01659677e-07 1.30228580e-07 3.30766247e-07]
2021-01-31 11:25:56,448 - pyswarms.single.local_best - INFO - Optimize for 500 iters with {'c1': 0.1, 'c2': 0.3, 'w': 0.9, 'k': 5, 'p': 2}
2021-01-31 11:26:23,715 - pyswarms.single.local_best - INFO - Optimization finished | best cost: 2872.367745181591, best pos: [1.87338188e+00 1.00724476e+00 1.07266111e+02 2.20657864e-01
 1.51540661e-07 9.73050694e-07 6.07140244e-07]
2021-01-31 11:26:23,768 - pyswarms.single.local_best - INFO - Optimize for 500 iters with {'c1': 0.1, 'c2': 0.3, 'w': 0.9, 'k': 5, 'p': 2}
2021-01-31 11:26:51,626 - pyswarms.single.local_best - INFO - Optimization finished | best cost: 2922.7942432677874, best pos: [1.90430058e+00 8.40293975e-01 1.00515141e+02 3.45918751e-01
 9.20742392e-08 3.15677569e-08 3.18607609e-07]
2021-01-31 11:26:51,669 - pyswarms.single.local_best - INFO - Optimize for 500 iters with {'c1': 0.1, 'c2': 0.3, 'w': 0.9, 'k': 5, 'p': 2}
2021-01-31 11:27:21,784 - pyswarms.single.local_best - INFO - Optimization finished | best cost: 2899.36775368982, best pos: [1.36608374e+00 7.25359725e-01 1.06236494e+02 4.30019837e-01
 6.80681626e-07 5.49806555e-07 4.87506435e-07]
2021-01-31 11:27:21,837 - pyswarms.single.local_best - INFO - Optimize for 500 iters with {'c1': 0.1, 'c2': 0.3, 'w': 0.9, 'k': 5, 'p': 2}
2021-01-31 11:27:50,872 - pyswarms.single.local_best - INFO - Optimization finished | best cost: 2943.099862123635, best pos: [1.65230583e+00 7.50783632e-01 1.01890542e+02 4.12611003e-01
 2.54860900e-07 1.83386660e-07 3.02315739e-07]
2021-01-31 11:27:50,924 - pyswarms.single.local_best - INFO - Optimize for 500 iters with {'c1': 0.1, 'c2': 0.3, 'w': 0.9, 'k': 5, 'p': 2}
2021-01-31 11:28:18,975 - pyswarms.single.local_best - INFO - Optimization finished | best cost: 2927.4192349927375, best pos: [1.62027673e+00 8.74093694e-01 1.05189753e+02 3.08749154e-01
 7.64034334e-07 4.50779014e-07 6.60944757e-07]
2021-01-31 11:28:19,029 - pyswarms.single.local_best - INFO - Optimize for 500 iters with {'c1': 0.1, 'c2': 0.3, 'w': 0.9, 'k': 5, 'p': 2}
2021-01-31 11:28:47,331 - pyswarms.single.local_best - INFO - Optimization finished | best cost: 2851.0524865010466, best pos: [1.54733135e+00 7.49544285e-01 1.03806636e+02 3.99870106e-01
 7.18167454e-07 5.50592646e-09 4.68045570e-07]
2021-01-31 11:28:47,387 - pyswarms.single.local_best - INFO - Optimize for 500 iters with {'c1': 0.1, 'c2': 0.3, 'w': 0.9, 'k': 5, 'p': 2}
2021-01-31 11:29:15,699 - pyswarms.single.local_best - INFO - Optimization finished | best cost: 2878.727675484869, best pos: [1.83256676e+00 9.49800891e-01 1.05674396e+02 2.62610529e-01
 3.66181931e-07 1.72758844e-08 5.39684159e-07]
2021-01-31 11:29:15,750 - pyswarms.single.local_best - INFO - Optimize for 500 iters with {'c1': 0.1, 'c2': 0.3, 'w': 0.9, 'k': 5, 'p': 2}
2021-01-31 11:29:43,774 - pyswarms.single.local_best - INFO - Optimization finished | best cost: 3061.559243850962, best pos: [1.89852396e+00 8.95976256e-01 1.02461939e+02 2.98094859e-01
 3.70578758e-07 5.29894964e-07 2.46928009e-07]
2021-01-31 11:29:43,818 - pyswarms.single.local_best - INFO - Optimize for 500 iters with {'c1': 0.1, 'c2': 0.3, 'w': 0.9, 'k': 5, 'p': 2}
2021-01-31 11:30:13,368 - pyswarms.single.local_best - INFO - Optimization finished | best cost: 2867.8267490749167, best pos: [1.27757176e+00 6.78615963e-01 1.06213869e+02 4.71470395e-01
 9.68900260e-07 7.01398299e-07 4.56846436e-07]
2021-01-31 11:30:13,422 - pyswarms.single.local_best - INFO - Optimize for 500 iters with {'c1': 0.1, 'c2': 0.3, 'w': 0.9, 'k': 5, 'p': 2}
2021-01-31 11:30:43,316 - pyswarms.single.local_best - INFO - Optimization finished | best cost: 2994.136978144599, best pos: [1.07300762e+00 5.69811000e-01 1.06845260e+02 6.09783158e-01
 5.76936536e-07 4.32299765e-07 8.02516764e-07]
2021-01-31 11:30:43,370 - pyswarms.single.local_best - INFO - Optimize for 500 iters with {'c1': 0.1, 'c2': 0.3, 'w': 0.9, 'k': 5, 'p': 2}
2021-01-31 11:31:12,172 - pyswarms.single.local_best - INFO - Optimization finished | best cost: 2993.7040313773628, best pos: [1.80646085e+00 7.96979948e-01 9.84748029e+01 3.82147300e-01
 3.62610928e-07 6.20789796e-07 1.84519549e-07]
2021-01-31 11:31:12,219 - pyswarms.single.local_best - INFO - Optimize for 500 iters with {'c1': 0.1, 'c2': 0.3, 'w': 0.9, 'k': 5, 'p': 2}
2021-01-31 11:31:41,842 - pyswarms.single.local_best - INFO - Optimization finished | best cost: 2893.491817328845, best pos: [1.91215635e+00 8.53288530e-01 1.01167668e+02 3.29066722e-01
 3.46363806e-07 9.51914952e-08 2.72074861e-07]
2021-01-31 11:31:41,902 - pyswarms.single.local_best - INFO - Optimize for 500 iters with {'c1': 0.1, 'c2': 0.3, 'w': 0.9, 'k': 5, 'p': 2}
2021-01-31 11:32:10,899 - pyswarms.single.local_best - INFO - Optimization finished | best cost: 2950.1057578666664, best pos: [1.47756868e+00 6.75544909e-01 1.01107391e+02 4.91246561e-01
 6.86035879e-07 1.81829492e-07 2.55201866e-07]
2021-01-31 11:32:10,945 - pyswarms.single.local_best - INFO - Optimize for 500 iters with {'c1': 0.1, 'c2': 0.3, 'w': 0.9, 'k': 5, 'p': 2}
2021-01-31 11:32:38,687 - pyswarms.single.local_best - INFO - Optimization finished | best cost: 2978.95095222868, best pos: [1.23811756e+00 6.34732998e-01 1.05069290e+02 5.25941233e-01
 2.37832907e-07 4.25358874e-07 6.80199750e-07]
2021-01-31 11:32:38,737 - pyswarms.single.local_best - INFO - Optimize for 500 iters with {'c1': 0.1, 'c2': 0.3, 'w': 0.9, 'k': 5, 'p': 2}
2021-01-31 11:33:09,588 - pyswarms.single.local_best - INFO - Optimization finished | best cost: 2770.16068503044, best pos: [1.92842574e+00 9.84516401e-01 1.05659339e+02 2.39165656e-01
 2.70525817e-07 9.56519725e-07 3.27050289e-07]
2021-01-31 11:33:09,640 - pyswarms.single.local_best - INFO - Optimize for 500 iters with {'c1': 0.1, 'c2': 0.3, 'w': 0.9, 'k': 5, 'p': 2}
2021-01-31 11:33:38,760 - pyswarms.single.local_best - INFO - Optimization finished | best cost: 2821.7403162141513, best pos: [1.83084959e+00 9.30286662e-01 1.04852755e+02 2.71286250e-01
 3.78698981e-07 7.22116458e-07 3.80713638e-07]
2021-01-31 11:33:38,816 - pyswarms.single.local_best - INFO - Optimize for 500 iters with {'c1': 0.1, 'c2': 0.3, 'w': 0.9, 'k': 5, 'p': 2}
2021-01-31 11:34:07,010 - pyswarms.single.local_best - INFO - Optimization finished | best cost: 2905.90352377399, best pos: [1.65231788e+00 7.80119273e-01 1.01941292e+02 3.85268032e-01
 1.01887751e-06 4.69914913e-07 1.25270362e-07]
2021-01-31 11:34:07,065 - pyswarms.single.local_best - INFO - Optimize for 500 iters with {'c1': 0.1, 'c2': 0.3, 'w': 0.9, 'k': 5, 'p': 2}
2021-01-31 11:34:36,966 - pyswarms.single.local_best - INFO - Optimization finished | best cost: 2831.1740786402725, best pos: [1.21103999e+00 6.13137655e-01 1.04538032e+02 5.61048213e-01
 5.98892574e-07 7.26201735e-07 3.01243672e-07]
2021-01-31 11:34:37,012 - pyswarms.single.local_best - INFO - Optimize for 500 iters with {'c1': 0.1, 'c2': 0.3, 'w': 0.9, 'k': 5, 'p': 2}
2021-01-31 11:35:06,333 - pyswarms.single.local_best - INFO - Optimization finished | best cost: 2933.968877067862, best pos: [1.66219917e+00 7.59160076e-01 1.02224100e+02 4.10179963e-01
 6.05309163e-07 3.71783103e-07 9.43752183e-08]
2021-01-31 11:35:06,386 - pyswarms.single.local_best - INFO - Optimize for 500 iters with {'c1': 0.1, 'c2': 0.3, 'w': 0.9, 'k': 5, 'p': 2}
2021-01-31 11:35:35,476 - pyswarms.single.local_best - INFO - Optimization finished | best cost: 2850.7602804452536, best pos: [1.62763049e+00 7.37829718e-01 1.02294620e+02 4.16061889e-01
 6.41631796e-07 4.31869294e-07 1.24496124e-07]
2021-01-31 11:35:35,526 - pyswarms.single.local_best - INFO - Optimize for 500 iters with {'c1': 0.1, 'c2': 0.3, 'w': 0.9, 'k': 5, 'p': 2}
2021-01-31 11:36:04,301 - pyswarms.single.local_best - INFO - Optimization finished | best cost: 2808.659465331649, best pos: [1.43405582e+00 6.69623244e-01 1.03308535e+02 4.96258063e-01
 4.84663728e-07 6.22312191e-07 4.10155356e-08]
2021-01-31 11:36:04,354 - pyswarms.single.local_best - INFO - Optimize for 500 iters with {'c1': 0.1, 'c2': 0.3, 'w': 0.9, 'k': 5, 'p': 2}
2021-01-31 11:36:33,554 - pyswarms.single.local_best - INFO - Optimization finished | best cost: 2863.7712233621683, best pos: [1.56869398e+00 8.37218913e-01 1.06663346e+02 3.27143045e-01
 3.38533241e-07 4.80177156e-07 6.74960856e-07]
2021-01-31 11:36:33,600 - pyswarms.single.local_best - INFO - Optimize for 500 iters with {'c1': 0.1, 'c2': 0.3, 'w': 0.9, 'k': 5, 'p': 2}
2021-01-31 11:37:03,509 - pyswarms.single.local_best - INFO - Optimization finished | best cost: 2798.350182081742, best pos: [1.15229912e+00 6.45578491e-01 1.07838710e+02 5.06037174e-01
 5.05583025e-07 1.00255729e-06 8.41074468e-07]
2021-01-31 11:37:03,559 - pyswarms.single.local_best - INFO - Optimize for 500 iters with {'c1': 0.1, 'c2': 0.3, 'w': 0.9, 'k': 5, 'p': 2}
2021-01-31 11:37:32,508 - pyswarms.single.local_best - INFO - Optimization finished | best cost: 2879.8112615727805, best pos: [1.36559081e+00 6.77881319e-01 1.03974192e+02 4.78462650e-01
 4.71056441e-07 5.52581162e-07 4.07453197e-07]
2021-01-31 11:37:32,564 - pyswarms.single.local_best - INFO - Optimize for 500 iters with {'c1': 0.1, 'c2': 0.3, 'w': 0.9, 'k': 5, 'p': 2}
2021-01-31 11:38:00,143 - pyswarms.single.local_best - INFO - Optimization finished | best cost: 2944.361374905752, best pos: [1.84371307e+00 9.79437922e-01 1.07124987e+02 2.34446920e-01
 1.07315242e-07 1.42310424e-08 7.71528500e-07]
2021-01-31 11:38:00,200 - pyswarms.single.local_best - INFO - Optimize for 500 iters with {'c1': 0.1, 'c2': 0.3, 'w': 0.9, 'k': 5, 'p': 2}
2021-01-31 11:38:29,488 - pyswarms.single.local_best - INFO - Optimization finished | best cost: 2793.6746104811177, best pos: [1.94777232e+00 9.52417951e-01 1.05384111e+02 2.51006249e-01
 2.71362633e-08 4.70587757e-07 4.00575131e-07]
2021-01-31 11:38:29,538 - pyswarms.single.local_best - INFO - Optimize for 500 iters with {'c1': 0.1, 'c2': 0.3, 'w': 0.9, 'k': 5, 'p': 2}
2021-01-31 11:38:58,404 - pyswarms.single.local_best - INFO - Optimization finished | best cost: 2935.181899743375, best pos: [1.84055732e+00 9.98378837e-01 1.08023895e+02 2.23207373e-01
 3.55036259e-07 9.17887100e-07 5.95455575e-07]
2021-01-31 11:38:58,458 - pyswarms.single.local_best - INFO - Optimize for 500 iters with {'c1': 0.1, 'c2': 0.3, 'w': 0.9, 'k': 5, 'p': 2}
2021-01-31 11:39:25,868 - pyswarms.single.local_best - INFO - Optimization finished | best cost: 2962.2276449476353, best pos: [1.51296128e+00 8.18255889e-01 1.09715567e+02 3.18799373e-01
 6.74459598e-07 3.37991086e-07 8.00518271e-07]
2021-01-31 11:39:25,919 - pyswarms.single.local_best - INFO - Optimize for 500 iters with {'c1': 0.1, 'c2': 0.3, 'w': 0.9, 'k': 5, 'p': 2}
2021-01-31 11:39:55,492 - pyswarms.single.local_best - INFO - Optimization finished | best cost: 2788.1065679135704, best pos: [1.20872316e+00 5.91687092e-01 1.02052763e+02 5.97266315e-01
 5.23884783e-07 4.73705941e-07 4.70128816e-07]
2021-01-31 11:39:55,551 - pyswarms.single.local_best - INFO - Optimize for 500 iters with {'c1': 0.1, 'c2': 0.3, 'w': 0.9, 'k': 5, 'p': 2}
2021-01-31 11:40:25,211 - pyswarms.single.local_best - INFO - Optimization finished | best cost: 2809.166930290875, best pos: [1.73688905e+00 8.28548908e-01 1.02175635e+02 3.45985983e-01
 1.28836400e-08 4.35748487e-07 4.20605261e-07]
2021-01-31 11:40:25,263 - pyswarms.single.local_best - INFO - Optimize for 500 iters with {'c1': 0.1, 'c2': 0.3, 'w': 0.9, 'k': 5, 'p': 2}
2021-01-31 11:40:53,985 - pyswarms.single.local_best - INFO - Optimization finished | best cost: 2943.1351204093207, best pos: [1.95867605e+00 1.02298087e+00 1.06434827e+02 2.03621128e-01
 6.51432477e-07 6.36981658e-07 5.97063900e-07]
2021-01-31 11:40:54,037 - pyswarms.single.local_best - INFO - Optimize for 500 iters with {'c1': 0.1, 'c2': 0.3, 'w': 0.9, 'k': 5, 'p': 2}
2021-01-31 11:41:22,020 - pyswarms.single.local_best - INFO - Optimization finished | best cost: 2880.590711693876, best pos: [1.13935007e+00 5.95948100e-01 1.05067784e+02 5.79796456e-01
 8.65867133e-07 1.16371655e-07 7.87677863e-07]
2021-01-31 11:41:22,074 - pyswarms.single.local_best - INFO - Optimize for 500 iters with {'c1': 0.1, 'c2': 0.3, 'w': 0.9, 'k': 5, 'p': 2}
2021-01-31 11:41:51,259 - pyswarms.single.local_best - INFO - Optimization finished | best cost: 2961.0791033263245, best pos: [1.05614418e+00 5.56144774e-01 1.06358272e+02 6.28983578e-01
 6.65953161e-07 5.50790741e-07 7.39320090e-07]
2021-01-31 11:41:51,314 - pyswarms.single.local_best - INFO - Optimize for 500 iters with {'c1': 0.1, 'c2': 0.3, 'w': 0.9, 'k': 5, 'p': 2}
2021-01-31 11:42:20,042 - pyswarms.single.local_best - INFO - Optimization finished | best cost: 2832.4959118984693, best pos: [1.74833963e+00 9.19012260e-01 1.03557435e+02 2.86541773e-01
 2.23857701e-07 2.43206937e-07 7.16913802e-07]
2021-01-31 11:42:20,097 - pyswarms.single.local_best - INFO - Optimize for 500 iters with {'c1': 0.1, 'c2': 0.3, 'w': 0.9, 'k': 5, 'p': 2}
2021-01-31 11:42:49,128 - pyswarms.single.local_best - INFO - Optimization finished | best cost: 2992.4341815296752, best pos: [1.19796608e+00 6.58663053e-01 1.08383837e+02 4.90525862e-01
 6.68056658e-07 5.67933563e-07 7.13604900e-07]
2021-01-31 11:42:49,181 - pyswarms.single.local_best - INFO - Optimize for 500 iters with {'c1': 0.1, 'c2': 0.3, 'w': 0.9, 'k': 5, 'p': 2}
2021-01-31 11:43:19,753 - pyswarms.single.local_best - INFO - Optimization finished | best cost: 2870.3178697834296, best pos: [1.34827431e+00 6.47967885e-01 1.03728632e+02 5.08898559e-01
 3.91211330e-07 4.13618185e-07 3.84448367e-07]
2021-01-31 11:43:19,808 - pyswarms.single.local_best - INFO - Optimize for 500 iters with {'c1': 0.1, 'c2': 0.3, 'w': 0.9, 'k': 5, 'p': 2}
2021-01-31 11:43:48,475 - pyswarms.single.local_best - INFO - Optimization finished | best cost: 3160.9445655665604, best pos: [1.63151261e+00 7.93513821e-01 1.04641313e+02 3.63214382e-01
 3.70628509e-07 1.03091022e-06 1.35975765e-07]
2021-01-31 11:43:48,536 - pyswarms.single.local_best - INFO - Optimize for 500 iters with {'c1': 0.1, 'c2': 0.3, 'w': 0.9, 'k': 5, 'p': 2}
2021-01-31 11:44:16,413 - pyswarms.single.local_best - INFO - Optimization finished | best cost: 2940.627686973319, best pos: [1.81761251e+00 8.73773204e-01 1.02738385e+02 3.17666474e-01
 2.87118247e-07 4.05365023e-07 3.07398317e-07]
2021-01-31 11:44:16,466 - pyswarms.single.local_best - INFO - Optimize for 500 iters with {'c1': 0.1, 'c2': 0.3, 'w': 0.9, 'k': 5, 'p': 2}
2021-01-31 11:44:45,677 - pyswarms.single.local_best - INFO - Optimization finished | best cost: 2903.0290538950608, best pos: [1.55402592e+00 7.35626107e-01 1.01125413e+02 4.29490796e-01
 6.95754387e-07 1.51331790e-07 3.82589699e-07]
2021-01-31 11:44:45,726 - pyswarms.single.local_best - INFO - Optimize for 500 iters with {'c1': 0.1, 'c2': 0.3, 'w': 0.9, 'k': 5, 'p': 2}
2021-01-31 11:45:15,743 - pyswarms.single.local_best - INFO - Optimization finished | best cost: 2884.54958666179, best pos: [1.54398366e+00 7.88012808e-01 1.05016120e+02 3.69104218e-01
 1.96374959e-07 7.27365544e-07 4.65300891e-07]
2021-01-31 11:45:15,788 - pyswarms.single.local_best - INFO - Optimize for 500 iters with {'c1': 0.1, 'c2': 0.3, 'w': 0.9, 'k': 5, 'p': 2}
2021-01-31 11:45:44,326 - pyswarms.single.local_best - INFO - Optimization finished | best cost: 2813.0706788645216, best pos: [1.76381725e+00 8.30553986e-01 1.03480481e+02 3.39551682e-01
 4.35982516e-07 3.89950278e-07 2.24281547e-07]
2021-01-31 11:45:44,378 - pyswarms.single.local_best - INFO - Optimize for 500 iters with {'c1': 0.1, 'c2': 0.3, 'w': 0.9, 'k': 5, 'p': 2}
2021-01-31 11:46:14,024 - pyswarms.single.local_best - INFO - Optimization finished | best cost: 2892.6836008103955, best pos: [1.52691000e+00 7.29975948e-01 1.01492301e+02 4.46298251e-01
 4.55789550e-07 7.08720453e-07 1.25841080e-07]
2021-01-31 11:46:14,073 - pyswarms.single.local_best - INFO - Optimize for 500 iters with {'c1': 0.1, 'c2': 0.3, 'w': 0.9, 'k': 5, 'p': 2}
2021-01-31 11:46:44,218 - pyswarms.single.local_best - INFO - Optimization finished | best cost: 2854.137940957291, best pos: [1.87110368e+00 9.78230793e-01 1.04050169e+02 2.45477048e-01
 8.93381950e-07 1.01712869e-07 5.91983714e-07]
2021-01-31 11:46:44,265 - pyswarms.single.local_best - INFO - Optimize for 500 iters with {'c1': 0.1, 'c2': 0.3, 'w': 0.9, 'k': 5, 'p': 2}
2021-01-31 11:47:13,483 - pyswarms.single.local_best - INFO - Optimization finished | best cost: 2833.833467195708, best pos: [1.08574357e+00 5.38389596e-01 1.04551392e+02 6.70893311e-01
 8.99485951e-07 7.48071538e-07 9.53152959e-08]
2021-01-31 11:47:13,541 - pyswarms.single.local_best - INFO - Optimize for 500 iters with {'c1': 0.1, 'c2': 0.3, 'w': 0.9, 'k': 5, 'p': 2}
2021-01-31 11:47:44,807 - pyswarms.single.local_best - INFO - Optimization finished | best cost: 2822.724662128138, best pos: [1.60886449e+00 7.36796527e-01 1.01834497e+02 4.26466044e-01
 1.11798149e-07 1.82387617e-07 3.70241768e-07]
2021-01-31 11:47:44,853 - pyswarms.single.local_best - INFO - Optimize for 500 iters with {'c1': 0.1, 'c2': 0.3, 'w': 0.9, 'k': 5, 'p': 2}
2021-01-31 11:48:13,335 - pyswarms.single.local_best - INFO - Optimization finished | best cost: 2966.7664753011795, best pos: [1.54138009e+00 7.65826772e-01 1.03212974e+02 3.94274409e-01
 5.22949538e-07 5.37042881e-07 4.03433737e-07]
2021-01-31 11:48:13,388 - pyswarms.single.local_best - INFO - Optimize for 500 iters with {'c1': 0.1, 'c2': 0.3, 'w': 0.9, 'k': 5, 'p': 2}
2021-01-31 11:48:42,406 - pyswarms.single.local_best - INFO - Optimization finished | best cost: 2959.0957526332354, best pos: [1.97040868e+00 9.34530651e-01 1.00227238e+02 2.85565637e-01
 3.60179942e-07 1.63673903e-07 4.10878179e-07]
2021-01-31 11:48:42,452 - pyswarms.single.local_best - INFO - Optimize for 500 iters with {'c1': 0.1, 'c2': 0.3, 'w': 0.9, 'k': 5, 'p': 2}
2021-01-31 11:49:11,049 - pyswarms.single.local_best - INFO - Optimization finished | best cost: 2872.2696681965895, best pos: [1.62134338e+00 8.77664307e-01 1.06866265e+02 3.04805084e-01
 7.57494168e-07 6.66131677e-07 4.94192479e-07]
2021-01-31 11:49:11,106 - pyswarms.single.local_best - INFO - Optimize for 500 iters with {'c1': 0.1, 'c2': 0.3, 'w': 0.9, 'k': 5, 'p': 2}
2021-01-31 11:49:38,200 - pyswarms.single.local_best - INFO - Optimization finished | best cost: 2984.9865137309066, best pos: [1.74727898e+00 8.95187929e-01 1.06340137e+02 2.81272046e-01
 3.73051188e-07 2.15894100e-07 6.02344938e-07]
2021-01-31 11:49:38,250 - pyswarms.single.local_best - INFO - Optimize for 500 iters with {'c1': 0.1, 'c2': 0.3, 'w': 0.9, 'k': 5, 'p': 2}
2021-01-31 11:50:08,291 - pyswarms.single.local_best - INFO - Optimization finished | best cost: 2920.7951426065433, best pos: [1.56707277e+00 7.31008190e-01 1.02535609e+02 4.29410976e-01
 5.31436214e-07 6.04348965e-07 1.17797858e-07]
2021-01-31 11:50:08,345 - pyswarms.single.local_best - INFO - Optimize for 500 iters with {'c1': 0.1, 'c2': 0.3, 'w': 0.9, 'k': 5, 'p': 2}
2021-01-31 11:50:37,277 - pyswarms.single.local_best - INFO - Optimization finished | best cost: 3033.0285750223784, best pos: [1.22990100e+00 6.27168269e-01 1.04544138e+02 5.41785728e-01
 7.04112098e-07 2.03236523e-07 5.89648629e-07]
2021-01-31 11:50:37,329 - pyswarms.single.local_best - INFO - Optimize for 500 iters with {'c1': 0.1, 'c2': 0.3, 'w': 0.9, 'k': 5, 'p': 2}
2021-01-31 11:51:05,836 - pyswarms.single.local_best - INFO - Optimization finished | best cost: 2954.9389208612456, best pos: [1.52938339e+00 7.91954527e-01 1.03755719e+02 3.70738515e-01
 5.79380981e-07 1.94065405e-07 7.04008912e-07]
2021-01-31 11:51:05,892 - pyswarms.single.local_best - INFO - Optimize for 500 iters with {'c1': 0.1, 'c2': 0.3, 'w': 0.9, 'k': 5, 'p': 2}
2021-01-31 11:51:37,043 - pyswarms.single.local_best - INFO - Optimization finished | best cost: 2913.103706314599, best pos: [1.16586263e+00 6.29070916e-01 1.08127637e+02 5.18167888e-01
 7.95998616e-07 7.40023827e-07 6.00175810e-07]
2021-01-31 11:51:37,092 - pyswarms.single.local_best - INFO - Optimize for 500 iters with {'c1': 0.1, 'c2': 0.3, 'w': 0.9, 'k': 5, 'p': 2}
2021-01-31 11:52:05,830 - pyswarms.single.local_best - INFO - Optimization finished | best cost: 2873.662685547552, best pos: [1.88784814e+00 9.26370341e-01 1.02157526e+02 2.77835993e-01
 3.36712996e-07 2.54585076e-07 5.00785367e-07]
2021-01-31 11:52:05,890 - pyswarms.single.local_best - INFO - Optimize for 500 iters with {'c1': 0.1, 'c2': 0.3, 'w': 0.9, 'k': 5, 'p': 2}
2021-01-31 11:52:34,002 - pyswarms.single.local_best - INFO - Optimization finished | best cost: 2801.897847964896, best pos: [1.24990628e+00 6.77363607e-01 1.06023152e+02 4.78963757e-01
 5.61858098e-07 7.38392589e-07 6.48914214e-07]
2021-01-31 11:52:34,048 - pyswarms.single.local_best - INFO - Optimize for 500 iters with {'c1': 0.1, 'c2': 0.3, 'w': 0.9, 'k': 5, 'p': 2}
2021-01-31 11:53:02,918 - pyswarms.single.local_best - INFO - Optimization finished | best cost: 2884.6988127847517, best pos: [1.64568367e+00 8.47102832e-01 1.05649269e+02 3.25111666e-01
 4.93028625e-07 7.04799607e-07 3.63186101e-07]
2021-01-31 11:53:02,979 - pyswarms.single.local_best - INFO - Optimize for 500 iters with {'c1': 0.1, 'c2': 0.3, 'w': 0.9, 'k': 5, 'p': 2}
2021-01-31 11:53:31,747 - pyswarms.single.local_best - INFO - Optimization finished | best cost: 2901.22485549954, best pos: [1.35287316e+00 7.54750571e-01 1.06473745e+02 3.95186769e-01
 9.45637506e-07 7.95975416e-07 8.25609715e-07]
2021-01-31 11:53:31,800 - pyswarms.single.local_best - INFO - Optimize for 500 iters with {'c1': 0.1, 'c2': 0.3, 'w': 0.9, 'k': 5, 'p': 2}
2021-01-31 11:54:00,498 - pyswarms.single.local_best - INFO - Optimization finished | best cost: 2772.2771100859068, best pos: [1.38493875e+00 6.58164600e-01 1.04029620e+02 4.93408251e-01
 6.21340127e-07 6.25612755e-07 1.52490048e-07]
2021-01-31 11:54:00,553 - pyswarms.single.local_best - INFO - Optimize for 500 iters with {'c1': 0.1, 'c2': 0.3, 'w': 0.9, 'k': 5, 'p': 2}
2021-01-31 11:54:30,708 - pyswarms.single.local_best - INFO - Optimization finished | best cost: 2874.4679924716606, best pos: [1.51268568e+00 7.15577300e-01 1.03133530e+02 4.39618621e-01
 4.60494220e-07 2.47676188e-07 3.19797149e-07]
2021-01-31 11:54:30,762 - pyswarms.single.local_best - INFO - Optimize for 500 iters with {'c1': 0.1, 'c2': 0.3, 'w': 0.9, 'k': 5, 'p': 2}
2021-01-31 11:54:59,645 - pyswarms.single.local_best - INFO - Optimization finished | best cost: 2869.6586542646673, best pos: [1.79122237e+00 8.98581507e-01 1.02750789e+02 2.97055411e-01
 6.84415383e-07 1.62380514e-07 4.89880660e-07]
2021-01-31 11:54:59,699 - pyswarms.single.local_best - INFO - Optimize for 500 iters with {'c1': 0.1, 'c2': 0.3, 'w': 0.9, 'k': 5, 'p': 2}
2021-01-31 11:55:28,168 - pyswarms.single.local_best - INFO - Optimization finished | best cost: 2896.020472036422, best pos: [1.75069096e+00 8.20215129e-01 1.04380823e+02 3.33862222e-01
 8.85097934e-07 8.31644749e-07 2.75247563e-08]
2021-01-31 11:55:28,214 - pyswarms.single.local_best - INFO - Optimize for 500 iters with {'c1': 0.1, 'c2': 0.3, 'w': 0.9, 'k': 5, 'p': 2}
2021-01-31 11:55:58,471 - pyswarms.single.local_best - INFO - Optimization finished | best cost: 2950.1127076123043, best pos: [1.46613606e+00 8.05848070e-01 1.07502162e+02 3.46271720e-01
 8.20562425e-07 2.74395788e-07 8.51890656e-07]
2021-01-31 11:55:58,522 - pyswarms.single.local_best - INFO - Optimize for 500 iters with {'c1': 0.1, 'c2': 0.3, 'w': 0.9, 'k': 5, 'p': 2}
2021-01-31 11:56:27,863 - pyswarms.single.local_best - INFO - Optimization finished | best cost: 2762.8708455439037, best pos: [1.53438865e+00 7.94158517e-01 1.05170284e+02 3.66788551e-01
 6.79536084e-07 1.37026257e-07 5.70143764e-07]
2021-01-31 11:56:27,917 - pyswarms.single.local_best - INFO - Optimize for 500 iters with {'c1': 0.1, 'c2': 0.3, 'w': 0.9, 'k': 5, 'p': 2}
2021-01-31 11:56:56,953 - pyswarms.single.local_best - INFO - Optimization finished | best cost: 2931.5530855870256, best pos: [1.62601520e+00 8.26019102e-01 1.04907902e+02 3.37642785e-01
 4.25025562e-07 5.37464451e-07 4.68337056e-07]
2021-01-31 11:56:57,007 - pyswarms.single.local_best - INFO - Optimize for 500 iters with {'c1': 0.1, 'c2': 0.3, 'w': 0.9, 'k': 5, 'p': 2}
2021-01-31 11:57:26,785 - pyswarms.single.local_best - INFO - Optimization finished | best cost: 2951.65291919318, best pos: [1.43440372e+00 7.17526751e-01 1.04371675e+02 4.39904813e-01
 1.98271943e-07 3.80355386e-07 4.95042007e-07]
2021-01-31 11:57:26,838 - pyswarms.single.local_best - INFO - Optimize for 500 iters with {'c1': 0.1, 'c2': 0.3, 'w': 0.9, 'k': 5, 'p': 2}
2021-01-31 11:57:55,795 - pyswarms.single.local_best - INFO - Optimization finished | best cost: 2909.100901675798, best pos: [1.39319786e+00 6.45438352e-01 1.02456604e+02 5.34632579e-01
 3.28006531e-07 5.11267886e-07 1.19186878e-07]
2021-01-31 11:57:55,848 - pyswarms.single.local_best - INFO - Optimize for 500 iters with {'c1': 0.1, 'c2': 0.3, 'w': 0.9, 'k': 5, 'p': 2}
2021-01-31 11:58:25,134 - pyswarms.single.local_best - INFO - Optimization finished | best cost: 2986.4581588640954, best pos: [1.59537436e+00 7.11197379e-01 1.01745701e+02 4.62404927e-01
 3.46603953e-07 4.37916245e-07 6.02545838e-08]
2021-01-31 11:58:25,187 - pyswarms.single.local_best - INFO - Optimize for 500 iters with {'c1': 0.1, 'c2': 0.3, 'w': 0.9, 'k': 5, 'p': 2}
2021-01-31 11:58:56,152 - pyswarms.single.local_best - INFO - Optimization finished | best cost: 2827.8270041507863, best pos: [1.30592769e+00 6.84016363e-01 1.06037672e+02 4.64969960e-01
 6.49810325e-07 6.58270159e-07 4.97471224e-07]
2021-01-31 11:58:56,205 - pyswarms.single.local_best - INFO - Optimize for 500 iters with {'c1': 0.1, 'c2': 0.3, 'w': 0.9, 'k': 5, 'p': 2}
2021-01-31 11:59:24,626 - pyswarms.single.local_best - INFO - Optimization finished | best cost: 2887.9243956142955, best pos: [1.33438197e+00 6.98622652e-01 1.06565103e+02 4.48144936e-01
 5.38252196e-07 7.04363098e-07 4.63058289e-07]
2021-01-31 11:59:24,679 - pyswarms.single.local_best - INFO - Optimize for 500 iters with {'c1': 0.1, 'c2': 0.3, 'w': 0.9, 'k': 5, 'p': 2}
2021-01-31 11:59:51,994 - pyswarms.single.local_best - INFO - Optimization finished | best cost: 3016.319451699395, best pos: [1.92901492e+00 9.52676063e-01 1.03133046e+02 2.62435183e-01
 4.58190408e-07 1.49703711e-07 4.48072153e-07]
2021-01-31 11:59:52,046 - pyswarms.single.local_best - INFO - Optimize for 500 iters with {'c1': 0.1, 'c2': 0.3, 'w': 0.9, 'k': 5, 'p': 2}
2021-01-31 12:00:21,026 - pyswarms.single.local_best - INFO - Optimization finished | best cost: 2938.857668577229, best pos: [1.34959422e+00 6.49821203e-01 1.02582487e+02 5.17660323e-01
 4.75491359e-07 2.17483178e-07 4.52728511e-07]
2021-01-31 12:00:21,079 - pyswarms.single.local_best - INFO - Optimize for 500 iters with {'c1': 0.1, 'c2': 0.3, 'w': 0.9, 'k': 5, 'p': 2}
2021-01-31 12:00:48,484 - pyswarms.single.local_best - INFO - Optimization finished | best cost: 2968.208146548936, best pos: [1.39020865e+00 8.02672947e-01 1.11012151e+02 3.42413888e-01
 8.93851195e-07 5.05740740e-07 9.37233003e-07]
2021-01-31 12:00:48,530 - pyswarms.single.local_best - INFO - Optimize for 500 iters with {'c1': 0.1, 'c2': 0.3, 'w': 0.9, 'k': 5, 'p': 2}
2021-01-31 12:01:16,760 - pyswarms.single.local_best - INFO - Optimization finished | best cost: 2986.820521063654, best pos: [1.93612731e+00 9.93610395e-01 1.04733457e+02 2.39473972e-01
 7.64124996e-07 3.36920117e-07 3.90197202e-07]
2021-01-31 12:01:16,814 - pyswarms.single.local_best - INFO - Optimize for 500 iters with {'c1': 0.1, 'c2': 0.3, 'w': 0.9, 'k': 5, 'p': 2}
2021-01-31 12:01:46,919 - pyswarms.single.local_best - INFO - Optimization finished | best cost: 2801.5223096503073, best pos: [1.25138943e+00 6.21019915e-01 1.02279331e+02 5.58177033e-01
 8.24090125e-07 7.37560457e-07 2.48623022e-07]
2021-01-31 12:01:46,972 - pyswarms.single.local_best - INFO - Optimize for 500 iters with {'c1': 0.1, 'c2': 0.3, 'w': 0.9, 'k': 5, 'p': 2}
2021-01-31 12:02:15,671 - pyswarms.single.local_best - INFO - Optimization finished | best cost: 2892.363680732751, best pos: [1.27855386e+00 6.68489370e-01 1.06187401e+02 4.77585290e-01
 5.19114685e-07 9.78458573e-07 4.46695462e-07]
2021-01-31 12:02:15,726 - pyswarms.single.local_best - INFO - Optimize for 500 iters with {'c1': 0.1, 'c2': 0.3, 'w': 0.9, 'k': 5, 'p': 2}
2021-01-31 12:02:45,344 - pyswarms.single.local_best - INFO - Optimization finished | best cost: 2899.6367290804737, best pos: [1.32274466e+00 6.58275549e-01 1.05204880e+02 4.98387028e-01
 6.10149303e-07 3.59809653e-07 3.62664222e-07]
2021-01-31 12:02:45,399 - pyswarms.single.local_best - INFO - Optimize for 500 iters with {'c1': 0.1, 'c2': 0.3, 'w': 0.9, 'k': 5, 'p': 2}
2021-01-31 12:03:14,214 - pyswarms.single.local_best - INFO - Optimization finished | best cost: 2863.0603450141484, best pos: [1.73764463e+00 8.32045288e-01 1.03038361e+02 3.40347200e-01
 5.00434679e-07 9.48189476e-07 1.18823271e-07]
2021-01-31 12:03:14,267 - pyswarms.single.local_best - INFO - Optimize for 500 iters with {'c1': 0.1, 'c2': 0.3, 'w': 0.9, 'k': 5, 'p': 2}
2021-01-31 12:03:44,043 - pyswarms.single.local_best - INFO - Optimization finished | best cost: 3020.1738282630763, best pos: [1.61008358e+00 8.42573926e-01 1.05284571e+02 3.25660207e-01
 6.54342439e-07 6.16518786e-07 5.25240606e-07]
2021-01-31 12:03:44,096 - pyswarms.single.local_best - INFO - Optimize for 500 iters with {'c1': 0.1, 'c2': 0.3, 'w': 0.9, 'k': 5, 'p': 2}
2021-01-31 12:04:13,172 - pyswarms.single.local_best - INFO - Optimization finished | best cost: 2882.910544496089, best pos: [1.40744912e+00 7.11047548e-01 1.04875728e+02 4.40028302e-01
 3.60293681e-07 3.07120975e-07 5.67576854e-07]
2021-01-31 12:04:13,228 - pyswarms.single.local_best - INFO - Optimize for 500 iters with {'c1': 0.1, 'c2': 0.3, 'w': 0.9, 'k': 5, 'p': 2}
2021-01-31 12:04:41,783 - pyswarms.single.local_best - INFO - Optimization finished | best cost: 2936.018809575129, best pos: [1.42816861e+00 7.10499463e-01 1.05946547e+02 4.31908622e-01
 6.34095068e-07 7.28148573e-07 2.24684419e-07]
2021-01-31 12:04:41,837 - pyswarms.single.local_best - INFO - Optimize for 500 iters with {'c1': 0.1, 'c2': 0.3, 'w': 0.9, 'k': 5, 'p': 2}
2021-01-31 12:05:10,911 - pyswarms.single.local_best - INFO - Optimization finished | best cost: 2947.100394300838, best pos: [1.71348255e+00 8.39475492e-01 1.03896516e+02 3.35190091e-01
 6.20299506e-07 4.75722131e-07 2.54971348e-07]
2021-01-31 12:05:10,965 - pyswarms.single.local_best - INFO - Optimize for 500 iters with {'c1': 0.1, 'c2': 0.3, 'w': 0.9, 'k': 5, 'p': 2}
2021-01-31 12:05:39,421 - pyswarms.single.local_best - INFO - Optimization finished | best cost: 2958.3092247512045, best pos: [1.93627524e+00 1.00698591e+00 1.05557799e+02 2.16001692e-01
 6.50885342e-07 6.55729717e-07 5.93408676e-07]
2021-01-31 12:05:39,474 - pyswarms.single.local_best - INFO - Optimize for 500 iters with {'c1': 0.1, 'c2': 0.3, 'w': 0.9, 'k': 5, 'p': 2}
2021-01-31 12:06:08,045 - pyswarms.single.local_best - INFO - Optimization finished | best cost: 2949.7038764191284, best pos: [1.45711736e+00 7.73797854e-01 1.06484439e+02 3.75415232e-01
 3.92562846e-07 8.23530312e-07 5.91780679e-07]
2021-01-31 12:06:08,096 - pyswarms.single.local_best - INFO - Optimize for 500 iters with {'c1': 0.1, 'c2': 0.3, 'w': 0.9, 'k': 5, 'p': 2}
2021-01-31 12:06:36,948 - pyswarms.single.local_best - INFO - Optimization finished | best cost: 2834.1103078341403, best pos: [1.80594335e+00 8.31408634e-01 1.02732758e+02 3.40997620e-01
 8.71527199e-07 4.42894869e-07 7.57508422e-08]
2021-01-31 12:06:36,999 - pyswarms.single.local_best - INFO - Optimize for 500 iters with {'c1': 0.1, 'c2': 0.3, 'w': 0.9, 'k': 5, 'p': 2}
2021-01-31 12:07:06,328 - pyswarms.single.local_best - INFO - Optimization finished | best cost: 2880.717492486998, best pos: [1.88764539e+00 1.05109969e+00 1.05382786e+02 2.09658875e-01
 4.68192416e-07 1.19242926e-07 9.07041379e-07]
2021-01-31 12:07:06,379 - pyswarms.single.local_best - INFO - Optimize for 500 iters with {'c1': 0.1, 'c2': 0.3, 'w': 0.9, 'k': 5, 'p': 2}
2021-01-31 12:07:34,515 - pyswarms.single.local_best - INFO - Optimization finished | best cost: 3002.7961722816904, best pos: [1.43786243e+00 7.80396762e-01 1.06421690e+02 3.69096886e-01
 9.78065839e-07 6.48552700e-07 6.75454560e-07]
2021-01-31 12:07:34,562 - pyswarms.single.local_best - INFO - Optimize for 500 iters with {'c1': 0.1, 'c2': 0.3, 'w': 0.9, 'k': 5, 'p': 2}
2021-01-31 12:08:03,697 - pyswarms.single.local_best - INFO - Optimization finished | best cost: 2924.609018337546, best pos: [1.71030842e+00 8.05919793e-01 1.02959503e+02 3.57713210e-01
 8.03406034e-07 4.09708789e-07 1.78917384e-07]
2021-01-31 12:08:03,745 - pyswarms.single.local_best - INFO - Optimize for 500 iters with {'c1': 0.1, 'c2': 0.3, 'w': 0.9, 'k': 5, 'p': 2}
2021-01-31 12:08:32,867 - pyswarms.single.local_best - INFO - Optimization finished | best cost: 2890.1332909080247, best pos: [1.45903423e+00 7.87506317e-01 1.06685403e+02 3.58770244e-01
 8.66961468e-07 6.93180179e-07 7.01588776e-07]
2021-01-31 12:08:32,921 - pyswarms.single.local_best - INFO - Optimize for 500 iters with {'c1': 0.1, 'c2': 0.3, 'w': 0.9, 'k': 5, 'p': 2}
2021-01-31 12:09:02,540 - pyswarms.single.local_best - INFO - Optimization finished | best cost: 2900.5347572824776, best pos: [1.32757689e+00 7.09539145e-01 1.06719619e+02 4.32868049e-01
 6.57399766e-07 5.58311379e-07 6.80043217e-07]
2021-01-31 12:09:02,594 - pyswarms.single.local_best - INFO - Optimize for 500 iters with {'c1': 0.1, 'c2': 0.3, 'w': 0.9, 'k': 5, 'p': 2}
2021-01-31 12:09:33,142 - pyswarms.single.local_best - INFO - Optimization finished | best cost: 2943.127660059557, best pos: [1.20815896e+00 6.51706254e-01 1.06563550e+02 5.04920362e-01
 3.54295066e-07 7.16363775e-07 7.08674170e-07]
2021-01-31 12:09:33,212 - pyswarms.single.local_best - INFO - Optimize for 500 iters with {'c1': 0.1, 'c2': 0.3, 'w': 0.9, 'k': 5, 'p': 2}
2021-01-31 12:10:02,324 - pyswarms.single.local_best - INFO - Optimization finished | best cost: 3459.39722828391, best pos: [1.86733971e+00 9.96271834e-01 1.04951593e+02 2.18575498e-01
 4.03324249e-06 4.20956652e-06 1.87766656e-06]
2021-01-31 12:10:02,388 - pyswarms.single.local_best - INFO - Optimize for 500 iters with {'c1': 0.1, 'c2': 0.3, 'w': 0.9, 'k': 5, 'p': 2}
2021-01-31 12:10:30,545 - pyswarms.single.local_best - INFO - Optimization finished | best cost: 3293.878419069819, best pos: [1.68615507e+00 8.33655382e-01 1.03949427e+02 3.14309101e-01
 4.11129422e-06 3.28087344e-06 8.00348083e-07]
2021-01-31 12:10:30,599 - pyswarms.single.local_best - INFO - Optimize for 500 iters with {'c1': 0.1, 'c2': 0.3, 'w': 0.9, 'k': 5, 'p': 2}
2021-01-31 12:10:59,559 - pyswarms.single.local_best - INFO - Optimization finished | best cost: 3259.791538734701, best pos: [1.45173120e+00 7.25552463e-01 1.04224497e+02 4.09652760e-01
 1.95864626e-06 2.04201453e-06 1.67395323e-06]
2021-01-31 12:10:59,607 - pyswarms.single.local_best - INFO - Optimize for 500 iters with {'c1': 0.1, 'c2': 0.3, 'w': 0.9, 'k': 5, 'p': 2}
2021-01-31 12:11:27,329 - pyswarms.single.local_best - INFO - Optimization finished | best cost: 3305.5322007875698, best pos: [1.68237900e+00 8.39133368e-01 1.04742909e+02 3.15418755e-01
 5.89942228e-06 5.41226084e-07 8.53767309e-07]
2021-01-31 12:11:27,374 - pyswarms.single.local_best - INFO - Optimize for 500 iters with {'c1': 0.1, 'c2': 0.3, 'w': 0.9, 'k': 5, 'p': 2}
2021-01-31 12:11:55,302 - pyswarms.single.local_best - INFO - Optimization finished | best cost: 3413.6941794049094, best pos: [1.63421350e+00 8.15403032e-01 1.03714390e+02 3.35805728e-01
 1.28780891e-06 2.36726591e-06 1.68187199e-06]
2021-01-31 12:11:55,357 - pyswarms.single.local_best - INFO - Optimize for 500 iters with {'c1': 0.1, 'c2': 0.3, 'w': 0.9, 'k': 5, 'p': 2}
2021-01-31 12:12:23,596 - pyswarms.single.local_best - INFO - Optimization finished | best cost: 3413.07797462655, best pos: [1.41571666e+00 8.47280821e-01 1.08931673e+02 3.07725064e-01
 2.30761277e-06 2.54541536e-06 5.13455004e-06]
2021-01-31 12:12:23,645 - pyswarms.single.local_best - INFO - Optimize for 500 iters with {'c1': 0.1, 'c2': 0.3, 'w': 0.9, 'k': 5, 'p': 2}
2021-01-31 12:12:52,623 - pyswarms.single.local_best - INFO - Optimization finished | best cost: 3334.641044123055, best pos: [1.16577830e+00 6.19999060e-01 1.08886854e+02 4.94308640e-01
 3.69626654e-06 2.63418052e-06 2.48018310e-06]
2021-01-31 12:12:52,671 - pyswarms.single.local_best - INFO - Optimize for 500 iters with {'c1': 0.1, 'c2': 0.3, 'w': 0.9, 'k': 5, 'p': 2}
2021-01-31 12:13:21,533 - pyswarms.single.local_best - INFO - Optimization finished | best cost: 3339.013040918288, best pos: [1.89082870e+00 1.01565195e+00 1.01870997e+02 2.25981041e-01
 3.22200983e-06 4.66432538e-07 2.87598160e-06]
2021-01-31 12:13:21,588 - pyswarms.single.local_best - INFO - Optimize for 500 iters with {'c1': 0.1, 'c2': 0.3, 'w': 0.9, 'k': 5, 'p': 2}
2021-01-31 12:13:49,601 - pyswarms.single.local_best - INFO - Optimization finished | best cost: 3312.893268595537, best pos: [1.51467118e+00 7.76022708e-01 1.04612154e+02 3.57541539e-01
 1.93116430e-06 3.36681469e-06 1.96631344e-06]
2021-01-31 12:13:49,656 - pyswarms.single.local_best - INFO - Optimize for 500 iters with {'c1': 0.1, 'c2': 0.3, 'w': 0.9, 'k': 5, 'p': 2}
2021-01-31 12:14:17,680 - pyswarms.single.local_best - INFO - Optimization finished | best cost: 3430.693649682532, best pos: [1.12939372e+00 6.61997723e-01 1.11031529e+02 4.43868311e-01
 4.29325049e-06 3.31550256e-06 5.51391312e-06]
2021-01-31 12:14:17,734 - pyswarms.single.local_best - INFO - Optimize for 500 iters with {'c1': 0.1, 'c2': 0.3, 'w': 0.9, 'k': 5, 'p': 2}
2021-01-31 12:14:46,808 - pyswarms.single.local_best - INFO - Optimization finished | best cost: 3367.3740513766425, best pos: [1.46372903e+00 7.79227435e-01 1.07491622e+02 3.47265659e-01
 5.71782188e-06 4.00837647e-06 1.05747479e-06]
2021-01-31 12:14:46,853 - pyswarms.single.local_best - INFO - Optimize for 500 iters with {'c1': 0.1, 'c2': 0.3, 'w': 0.9, 'k': 5, 'p': 2}
2021-01-31 12:15:15,273 - pyswarms.single.local_best - INFO - Optimization finished | best cost: 3214.4200729552613, best pos: [1.66019326e+00 7.73374483e-01 1.01676708e+02 3.79034754e-01
 3.31642147e-06 8.09186820e-09 1.05783929e-06]
2021-01-31 12:15:15,320 - pyswarms.single.local_best - INFO - Optimize for 500 iters with {'c1': 0.1, 'c2': 0.3, 'w': 0.9, 'k': 5, 'p': 2}
2021-01-31 12:15:45,355 - pyswarms.single.local_best - INFO - Optimization finished | best cost: 3367.8585056871884, best pos: [1.57924384e+00 9.15963133e-01 1.07679174e+02 2.58409257e-01
 2.97215316e-06 1.50782150e-07 5.08945832e-06]
2021-01-31 12:15:45,407 - pyswarms.single.local_best - INFO - Optimize for 500 iters with {'c1': 0.1, 'c2': 0.3, 'w': 0.9, 'k': 5, 'p': 2}
2021-01-31 12:16:16,376 - pyswarms.single.local_best - INFO - Optimization finished | best cost: 3330.6636750189527, best pos: [1.23488934e+00 6.63372212e-01 1.06679600e+02 4.65446635e-01
 5.31738725e-06 6.24704617e-07 2.62912473e-06]
2021-01-31 12:16:16,430 - pyswarms.single.local_best - INFO - Optimize for 500 iters with {'c1': 0.1, 'c2': 0.3, 'w': 0.9, 'k': 5, 'p': 2}
2021-01-31 12:16:46,313 - pyswarms.single.local_best - INFO - Optimization finished | best cost: 3333.0280655642873, best pos: [1.45996820e+00 8.38881636e-01 1.09083796e+02 2.98048438e-01
 2.37276075e-06 2.01329853e-06 4.85093831e-06]
2021-01-31 12:16:46,370 - pyswarms.single.local_best - INFO - Optimize for 500 iters with {'c1': 0.1, 'c2': 0.3, 'w': 0.9, 'k': 5, 'p': 2}
2021-01-31 12:17:14,880 - pyswarms.single.local_best - INFO - Optimization finished | best cost: 3330.120990923497, best pos: [1.78929086e+00 7.83404483e-01 1.00455687e+02 3.65184888e-01
 8.76616836e-07 2.83100887e-06 5.27239222e-07]
2021-01-31 12:17:14,935 - pyswarms.single.local_best - INFO - Optimize for 500 iters with {'c1': 0.1, 'c2': 0.3, 'w': 0.9, 'k': 5, 'p': 2}
2021-01-31 12:17:44,155 - pyswarms.single.local_best - INFO - Optimization finished | best cost: 3376.192114058739, best pos: [1.68797984e+00 8.88324127e-01 1.06058556e+02 2.76157186e-01
 2.51017588e-06 2.62951852e-06 2.14434968e-06]
2021-01-31 12:17:44,205 - pyswarms.single.local_best - INFO - Optimize for 500 iters with {'c1': 0.1, 'c2': 0.3, 'w': 0.9, 'k': 5, 'p': 2}
2021-01-31 12:18:12,967 - pyswarms.single.local_best - INFO - Optimization finished | best cost: 3315.740985601893, best pos: [1.54691880e+00 8.44487451e-01 1.06881650e+02 3.02203644e-01
 1.68194296e-06 2.05489908e-06 3.40403923e-06]
2021-01-31 12:18:13,021 - pyswarms.single.local_best - INFO - Optimize for 500 iters with {'c1': 0.1, 'c2': 0.3, 'w': 0.9, 'k': 5, 'p': 2}
2021-01-31 12:18:41,463 - pyswarms.single.local_best - INFO - Optimization finished | best cost: 3335.3448443863094, best pos: [1.78044579e+00 9.76630733e-01 1.07090294e+02 2.27247107e-01
 3.62234423e-06 3.11622330e-06 2.26952836e-06]
2021-01-31 12:18:41,518 - pyswarms.single.local_best - INFO - Optimize for 500 iters with {'c1': 0.1, 'c2': 0.3, 'w': 0.9, 'k': 5, 'p': 2}
2021-01-31 12:19:10,613 - pyswarms.single.local_best - INFO - Optimization finished | best cost: 3357.7532173507634, best pos: [1.13856598e+00 6.59029594e-01 1.08425266e+02 4.68736551e-01
 3.23962848e-06 2.75542004e-06 4.81864911e-06]
2021-01-31 12:19:10,664 - pyswarms.single.local_best - INFO - Optimize for 500 iters with {'c1': 0.1, 'c2': 0.3, 'w': 0.9, 'k': 5, 'p': 2}
2021-01-31 12:19:38,458 - pyswarms.single.local_best - INFO - Optimization finished | best cost: 3382.27699325184, best pos: [1.35705777e+00 7.20208196e-01 1.04228147e+02 4.23027322e-01
 2.65763171e-06 5.96005621e-06 1.00082452e-06]
2021-01-31 12:19:38,510 - pyswarms.single.local_best - INFO - Optimize for 500 iters with {'c1': 0.1, 'c2': 0.3, 'w': 0.9, 'k': 5, 'p': 2}
2021-01-31 12:20:07,497 - pyswarms.single.local_best - INFO - Optimization finished | best cost: 3348.3914001870617, best pos: [1.67400623e+00 9.16371493e-01 1.07267238e+02 2.55760441e-01
 2.91295144e-06 2.66337341e-06 2.85267428e-06]
2021-01-31 12:20:07,551 - pyswarms.single.local_best - INFO - Optimize for 500 iters with {'c1': 0.1, 'c2': 0.3, 'w': 0.9, 'k': 5, 'p': 2}
2021-01-31 12:20:36,036 - pyswarms.single.local_best - INFO - Optimization finished | best cost: 3368.092678238376, best pos: [1.58279813e+00 8.50867754e-01 1.05572905e+02 3.01978166e-01
 2.81625511e-06 3.48563399e-06 2.51410847e-06]
2021-01-31 12:20:36,092 - pyswarms.single.local_best - INFO - Optimize for 500 iters with {'c1': 0.1, 'c2': 0.3, 'w': 0.9, 'k': 5, 'p': 2}
2021-01-31 12:21:04,191 - pyswarms.single.local_best - INFO - Optimization finished | best cost: 3308.778769652551, best pos: [1.66309625e+00 8.03280866e-01 1.02654418e+02 3.46615161e-01
 2.71550728e-06 3.73600241e-07 1.63938437e-06]
2021-01-31 12:21:04,249 - pyswarms.single.local_best - INFO - Optimize for 500 iters with {'c1': 0.1, 'c2': 0.3, 'w': 0.9, 'k': 5, 'p': 2}
2021-01-31 12:21:33,516 - pyswarms.single.local_best - INFO - Optimization finished | best cost: 3292.655092140464, best pos: [1.05590782e+00 5.48504117e-01 1.06302194e+02 6.18253251e-01
 1.36314092e-06 6.39729860e-07 3.89836506e-06]
2021-01-31 12:21:33,569 - pyswarms.single.local_best - INFO - Optimize for 500 iters with {'c1': 0.1, 'c2': 0.3, 'w': 0.9, 'k': 5, 'p': 2}
2021-01-31 12:22:03,210 - pyswarms.single.local_best - INFO - Optimization finished | best cost: 3283.9119773957023, best pos: [1.31994924e+00 7.04127975e-01 1.05500835e+02 4.29921660e-01
 1.65398966e-06 2.75524433e-06 2.70320588e-06]
2021-01-31 12:22:03,265 - pyswarms.single.local_best - INFO - Optimize for 500 iters with {'c1': 0.1, 'c2': 0.3, 'w': 0.9, 'k': 5, 'p': 2}
2021-01-31 12:22:32,010 - pyswarms.single.local_best - INFO - Optimization finished | best cost: 3539.9827294523557, best pos: [1.83287794e+00 9.93346990e-01 1.05946515e+02 2.15552521e-01
 4.65835733e-06 2.71956563e-06 2.50540671e-06]
2021-01-31 12:22:32,065 - pyswarms.single.local_best - INFO - Optimize for 500 iters with {'c1': 0.1, 'c2': 0.3, 'w': 0.9, 'k': 5, 'p': 2}
2021-01-31 12:23:04,203 - pyswarms.single.local_best - INFO - Optimization finished | best cost: 3455.9776222994815, best pos: [1.16969750e+00 6.18792788e-01 1.07140847e+02 5.14425098e-01
 3.23414516e-06 1.33656476e-06 2.78354008e-06]
2021-01-31 12:23:04,257 - pyswarms.single.local_best - INFO - Optimize for 500 iters with {'c1': 0.1, 'c2': 0.3, 'w': 0.9, 'k': 5, 'p': 2}
2021-01-31 12:23:33,596 - pyswarms.single.local_best - INFO - Optimization finished | best cost: 3421.061876060868, best pos: [1.89741417e+00 1.01028921e+00 1.05391496e+02 2.15576367e-01
 6.83244857e-07 2.60565536e-07 2.90614875e-06]
2021-01-31 12:23:33,647 - pyswarms.single.local_best - INFO - Optimize for 500 iters with {'c1': 0.1, 'c2': 0.3, 'w': 0.9, 'k': 5, 'p': 2}
2021-01-31 12:24:03,233 - pyswarms.single.local_best - INFO - Optimization finished | best cost: 3367.5950050987667, best pos: [1.55228981e+00 9.36487458e-01 1.09237129e+02 2.46980397e-01
 5.68143807e-06 1.82221446e-06 4.69224502e-06]
2021-01-31 12:24:03,290 - pyswarms.single.local_best - INFO - Optimize for 500 iters with {'c1': 0.1, 'c2': 0.3, 'w': 0.9, 'k': 5, 'p': 2}
2021-01-31 12:24:30,813 - pyswarms.single.local_best - INFO - Optimization finished | best cost: 3420.904929049958, best pos: [1.84250553e+00 9.57603749e-01 1.06207121e+02 2.37732106e-01
 3.60210837e-06 5.01622709e-06 7.90674966e-07]
2021-01-31 12:24:30,865 - pyswarms.single.local_best - INFO - Optimize for 500 iters with {'c1': 0.1, 'c2': 0.3, 'w': 0.9, 'k': 5, 'p': 2}
2021-01-31 12:24:59,884 - pyswarms.single.local_best - INFO - Optimization finished | best cost: 3413.2654613975283, best pos: [1.50656446e+00 9.06285679e-01 1.08971754e+02 2.62672086e-01
 4.33471376e-06 4.60966272e-06 4.92442679e-06]
2021-01-31 12:24:59,939 - pyswarms.single.local_best - INFO - Optimize for 500 iters with {'c1': 0.1, 'c2': 0.3, 'w': 0.9, 'k': 5, 'p': 2}
2021-01-31 12:25:29,710 - pyswarms.single.local_best - INFO - Optimization finished | best cost: 3348.5771649742323, best pos: [1.68253756e+00 9.15621051e-01 1.02448926e+02 2.71218727e-01
 4.88241043e-06 1.41047344e-06 3.39015756e-06]
2021-01-31 12:25:29,758 - pyswarms.single.local_best - INFO - Optimize for 500 iters with {'c1': 0.1, 'c2': 0.3, 'w': 0.9, 'k': 5, 'p': 2}
2021-01-31 12:25:58,620 - pyswarms.single.local_best - INFO - Optimization finished | best cost: 3231.474354005354, best pos: [1.99703007e+00 9.50099887e-01 1.02517190e+02 2.48037710e-01
 2.88303821e-06 4.43596509e-06 3.55186619e-07]
2021-01-31 12:25:58,674 - pyswarms.single.local_best - INFO - Optimize for 500 iters with {'c1': 0.1, 'c2': 0.3, 'w': 0.9, 'k': 5, 'p': 2}
2021-01-31 12:26:28,914 - pyswarms.single.local_best - INFO - Optimization finished | best cost: 3321.227484838097, best pos: [1.70193873e+00 8.40238887e-01 1.04773102e+02 3.13422755e-01
 2.28848510e-06 4.92572817e-06 3.36021692e-07]
2021-01-31 12:26:28,970 - pyswarms.single.local_best - INFO - Optimize for 500 iters with {'c1': 0.1, 'c2': 0.3, 'w': 0.9, 'k': 5, 'p': 2}
2021-01-31 12:26:57,596 - pyswarms.single.local_best - INFO - Optimization finished | best cost: 3336.4322204202467, best pos: [1.82938117e+00 9.70966005e-01 1.07403318e+02 2.23656957e-01
 4.12332369e-06 1.95728472e-06 1.85940037e-06]
2021-01-31 12:26:57,652 - pyswarms.single.local_best - INFO - Optimize for 500 iters with {'c1': 0.1, 'c2': 0.3, 'w': 0.9, 'k': 5, 'p': 2}
2021-01-31 12:27:25,436 - pyswarms.single.local_best - INFO - Optimization finished | best cost: 3433.8423523336583, best pos: [1.46558908e+00 7.46893413e-01 1.06093570e+02 3.77850654e-01
 4.45399121e-06 2.98495117e-06 1.02500082e-06]
2021-01-31 12:27:25,489 - pyswarms.single.local_best - INFO - Optimize for 500 iters with {'c1': 0.1, 'c2': 0.3, 'w': 0.9, 'k': 5, 'p': 2}
2021-01-31 12:27:55,654 - pyswarms.single.local_best - INFO - Optimization finished | best cost: 3359.5750560948627, best pos: [1.17982620e+00 6.33818707e-01 1.06201229e+02 5.02130610e-01
 2.55334607e-06 2.46683464e-06 3.00839821e-06]
2021-01-31 12:27:55,709 - pyswarms.single.local_best - INFO - Optimize for 500 iters with {'c1': 0.1, 'c2': 0.3, 'w': 0.9, 'k': 5, 'p': 2}
2021-01-31 12:28:24,948 - pyswarms.single.local_best - INFO - Optimization finished | best cost: 3333.4908987010945, best pos: [1.61746005e+00 8.72404459e-01 1.06412893e+02 2.90493048e-01
 4.02291711e-06 1.75745317e-06 2.10960893e-06]
2021-01-31 12:28:24,996 - pyswarms.single.local_best - INFO - Optimize for 500 iters with {'c1': 0.1, 'c2': 0.3, 'w': 0.9, 'k': 5, 'p': 2}
2021-01-31 12:28:53,749 - pyswarms.single.local_best - INFO - Optimization finished | best cost: 3407.238523823812, best pos: [1.79370195e+00 9.96906871e-01 1.07259638e+02 2.13072271e-01
 4.41019930e-06 2.90549495e-06 2.70554999e-06]
2021-01-31 12:28:53,797 - pyswarms.single.local_best - INFO - Optimize for 500 iters with {'c1': 0.1, 'c2': 0.3, 'w': 0.9, 'k': 5, 'p': 2}
2021-01-31 12:29:23,903 - pyswarms.single.local_best - INFO - Optimization finished | best cost: 3425.9454789449746, best pos: [1.49135921e+00 8.26037643e-01 1.07864667e+02 3.15494146e-01
 1.40633649e-06 1.87163104e-06 3.68842685e-06]
2021-01-31 12:29:23,965 - pyswarms.single.local_best - INFO - Optimize for 500 iters with {'c1': 0.1, 'c2': 0.3, 'w': 0.9, 'k': 5, 'p': 2}
2021-01-31 12:29:53,009 - pyswarms.single.local_best - INFO - Optimization finished | best cost: 3280.2639874707015, best pos: [1.54977358e+00 8.36683944e-01 1.05446866e+02 3.10938054e-01
 3.34661823e-06 2.73697539e-06 2.87132882e-06]
2021-01-31 12:29:53,061 - pyswarms.single.local_best - INFO - Optimize for 500 iters with {'c1': 0.1, 'c2': 0.3, 'w': 0.9, 'k': 5, 'p': 2}
2021-01-31 12:30:21,520 - pyswarms.single.local_best - INFO - Optimization finished | best cost: 3253.1390959064415, best pos: [1.87949579e+00 1.03801139e+00 1.07954661e+02 1.89639221e-01
 3.52821643e-06 5.58662513e-06 2.13196660e-06]
2021-01-31 12:30:21,576 - pyswarms.single.local_best - INFO - Optimize for 500 iters with {'c1': 0.1, 'c2': 0.3, 'w': 0.9, 'k': 5, 'p': 2}
2021-01-31 12:30:49,999 - pyswarms.single.local_best - INFO - Optimization finished | best cost: 3494.3523417292427, best pos: [1.44464504e+00 7.05885158e-01 1.05671073e+02 4.21290102e-01
 2.23680489e-06 3.55540999e-06 4.17243141e-07]
2021-01-31 12:30:50,052 - pyswarms.single.local_best - INFO - Optimize for 500 iters with {'c1': 0.1, 'c2': 0.3, 'w': 0.9, 'k': 5, 'p': 2}
2021-01-31 12:31:18,684 - pyswarms.single.local_best - INFO - Optimization finished | best cost: 3435.138462080787, best pos: [1.24703595e+00 6.48308732e-01 1.04832645e+02 4.84881052e-01
 5.09841230e-06 1.96507825e-06 1.91016376e-06]
2021-01-31 12:31:18,733 - pyswarms.single.local_best - INFO - Optimize for 500 iters with {'c1': 0.1, 'c2': 0.3, 'w': 0.9, 'k': 5, 'p': 2}
2021-01-31 12:31:48,618 - pyswarms.single.local_best - INFO - Optimization finished | best cost: 3424.716299881771, best pos: [1.63226786e+00 9.37641280e-01 1.07701409e+02 2.43644887e-01
 5.46291901e-06 4.11795122e-07 4.09048256e-06]
2021-01-31 12:31:48,672 - pyswarms.single.local_best - INFO - Optimize for 500 iters with {'c1': 0.1, 'c2': 0.3, 'w': 0.9, 'k': 5, 'p': 2}
2021-01-31 12:32:17,985 - pyswarms.single.local_best - INFO - Optimization finished | best cost: 3384.0123284759725, best pos: [1.38065795e+00 7.73195781e-01 1.07777831e+02 3.57421719e-01
 1.67089691e-06 2.35959470e-06 4.02326487e-06]
2021-01-31 12:32:18,034 - pyswarms.single.local_best - INFO - Optimize for 500 iters with {'c1': 0.1, 'c2': 0.3, 'w': 0.9, 'k': 5, 'p': 2}
2021-01-31 12:32:48,008 - pyswarms.single.local_best - INFO - Optimization finished | best cost: 3451.5284676433116, best pos: [1.75575948e+00 9.04712138e-01 1.04288225e+02 2.74131945e-01
 1.92388774e-06 2.74459281e-06 1.82514474e-06]
2021-01-31 12:32:48,062 - pyswarms.single.local_best - INFO - Optimize for 500 iters with {'c1': 0.1, 'c2': 0.3, 'w': 0.9, 'k': 5, 'p': 2}
2021-01-31 12:33:17,949 - pyswarms.single.local_best - INFO - Optimization finished | best cost: 3474.5930413701317, best pos: [1.59241222e+00 8.10739126e-01 1.03715702e+02 3.38712485e-01
 1.89582032e-06 1.60522292e-06 2.22171566e-06]
2021-01-31 12:33:18,006 - pyswarms.single.local_best - INFO - Optimize for 500 iters with {'c1': 0.1, 'c2': 0.3, 'w': 0.9, 'k': 5, 'p': 2}
2021-01-31 12:33:46,116 - pyswarms.single.local_best - INFO - Optimization finished | best cost: 3427.753216157603, best pos: [1.54465974e+00 8.06112181e-01 1.05027050e+02 3.32764887e-01
 5.65810756e-06 3.49538424e-06 1.27179447e-06]
2021-01-31 12:33:46,173 - pyswarms.single.local_best - INFO - Optimize for 500 iters with {'c1': 0.1, 'c2': 0.3, 'w': 0.9, 'k': 5, 'p': 2}
2021-01-31 12:34:13,769 - pyswarms.single.local_best - INFO - Optimization finished | best cost: 3424.843180363786, best pos: [1.94624124e+00 1.01837592e+00 1.02665268e+02 2.15354197e-01
 9.38287860e-08 3.62650313e-06 2.59286813e-06]
2021-01-31 12:34:13,818 - pyswarms.single.local_best - INFO - Optimize for 500 iters with {'c1': 0.1, 'c2': 0.3, 'w': 0.9, 'k': 5, 'p': 2}
2021-01-31 12:34:42,765 - pyswarms.single.local_best - INFO - Optimization finished | best cost: 3399.2016998029662, best pos: [1.50359439e+00 8.16414159e-01 1.06664202e+02 3.32184272e-01
 4.28613120e-06 3.23799867e-06 1.65744816e-06]
2021-01-31 12:34:42,818 - pyswarms.single.local_best - INFO - Optimize for 500 iters with {'c1': 0.1, 'c2': 0.3, 'w': 0.9, 'k': 5, 'p': 2}
2021-01-31 12:35:10,861 - pyswarms.single.local_best - INFO - Optimization finished | best cost: 3442.4111011658406, best pos: [1.04996556e+00 5.57780043e-01 1.03564681e+02 6.16947793e-01
 4.64116007e-06 4.39236440e-06 2.02440672e-06]
2021-01-31 12:35:10,921 - pyswarms.single.local_best - INFO - Optimize for 500 iters with {'c1': 0.1, 'c2': 0.3, 'w': 0.9, 'k': 5, 'p': 2}
2021-01-31 12:35:39,672 - pyswarms.single.local_best - INFO - Optimization finished | best cost: 3328.5992777133197, best pos: [1.96985539e+00 9.96235203e-01 1.04479067e+02 2.18923723e-01
 2.09907770e-06 2.86109314e-06 1.50125583e-06]
2021-01-31 12:35:39,728 - pyswarms.single.local_best - INFO - Optimize for 500 iters with {'c1': 0.1, 'c2': 0.3, 'w': 0.9, 'k': 5, 'p': 2}
2021-01-31 12:36:08,828 - pyswarms.single.local_best - INFO - Optimization finished | best cost: 3406.502917300676, best pos: [1.53290324e+00 8.38855476e-01 1.06181777e+02 3.08965840e-01
 3.56996366e-06 4.72308758e-06 2.32014366e-06]
2021-01-31 12:36:08,883 - pyswarms.single.local_best - INFO - Optimize for 500 iters with {'c1': 0.1, 'c2': 0.3, 'w': 0.9, 'k': 5, 'p': 2}
2021-01-31 12:36:37,869 - pyswarms.single.local_best - INFO - Optimization finished | best cost: 3319.1655016445134, best pos: [1.36913969e+00 6.81311002e-01 1.04878404e+02 4.48372575e-01
 5.47272812e-06 3.16980489e-06 7.06745116e-08]
2021-01-31 12:36:37,924 - pyswarms.single.local_best - INFO - Optimize for 500 iters with {'c1': 0.1, 'c2': 0.3, 'w': 0.9, 'k': 5, 'p': 2}
2021-01-31 12:37:08,207 - pyswarms.single.local_best - INFO - Optimization finished | best cost: 3242.3908471741415, best pos: [1.25185482e+00 6.69637566e-01 1.06162623e+02 4.54596439e-01
 3.98080321e-06 5.51249735e-06 1.43864652e-06]
2021-01-31 12:37:08,264 - pyswarms.single.local_best - INFO - Optimize for 500 iters with {'c1': 0.1, 'c2': 0.3, 'w': 0.9, 'k': 5, 'p': 2}
2021-01-31 12:37:37,567 - pyswarms.single.local_best - INFO - Optimization finished | best cost: 3359.3630624896286, best pos: [1.59118249e+00 8.27216943e-01 1.06003073e+02 3.16868746e-01
 5.20191755e-06 1.75585291e-06 1.40484865e-06]
2021-01-31 12:37:37,617 - pyswarms.single.local_best - INFO - Optimize for 500 iters with {'c1': 0.1, 'c2': 0.3, 'w': 0.9, 'k': 5, 'p': 2}
2021-01-31 12:38:07,569 - pyswarms.single.local_best - INFO - Optimization finished | best cost: 3452.815679496268, best pos: [1.51168194e+00 8.21462801e-01 1.07224345e+02 3.17302103e-01
 5.06514896e-06 2.74943322e-06 2.11227725e-06]
2021-01-31 12:38:07,629 - pyswarms.single.local_best - INFO - Optimize for 500 iters with {'c1': 0.1, 'c2': 0.3, 'w': 0.9, 'k': 5, 'p': 2}
2021-01-31 12:38:36,136 - pyswarms.single.local_best - INFO - Optimization finished | best cost: 3303.381588564138, best pos: [1.54473964e+00 9.05611951e-01 1.07834697e+02 2.66467809e-01
 2.84639807e-07 2.32473043e-06 5.37790620e-06]
2021-01-31 12:38:36,189 - pyswarms.single.local_best - INFO - Optimize for 500 iters with {'c1': 0.1, 'c2': 0.3, 'w': 0.9, 'k': 5, 'p': 2}
2021-01-31 12:39:04,032 - pyswarms.single.local_best - INFO - Optimization finished | best cost: 3506.068757985163, best pos: [1.87050913e+00 9.06432363e-01 1.03825151e+02 2.70948181e-01
 2.89556611e-06 4.81027021e-06 2.52418917e-07]
2021-01-31 12:39:04,087 - pyswarms.single.local_best - INFO - Optimize for 500 iters with {'c1': 0.1, 'c2': 0.3, 'w': 0.9, 'k': 5, 'p': 2}
2021-01-31 12:39:33,557 - pyswarms.single.local_best - INFO - Optimization finished | best cost: 3469.444659506589, best pos: [1.58808106e+00 8.67620825e-01 1.07053629e+02 2.89088855e-01
 3.63238416e-06 1.08231413e-06 2.92665513e-06]
2021-01-31 12:39:33,611 - pyswarms.single.local_best - INFO - Optimize for 500 iters with {'c1': 0.1, 'c2': 0.3, 'w': 0.9, 'k': 5, 'p': 2}
2021-01-31 12:40:01,989 - pyswarms.single.local_best - INFO - Optimization finished | best cost: 3447.062156738857, best pos: [1.77491433e+00 1.00688826e+00 1.08565640e+02 2.09306773e-01
 2.26816254e-06 3.70676164e-06 2.95924619e-06]
2021-01-31 12:40:02,043 - pyswarms.single.local_best - INFO - Optimize for 500 iters with {'c1': 0.1, 'c2': 0.3, 'w': 0.9, 'k': 5, 'p': 2}
2021-01-31 12:40:30,375 - pyswarms.single.local_best - INFO - Optimization finished | best cost: 3327.6701033274644, best pos: [1.17411749e+00 6.85994113e-01 1.09415230e+02 4.32108811e-01
 3.49270711e-06 4.13680518e-06 4.73202835e-06]
2021-01-31 12:40:30,428 - pyswarms.single.local_best - INFO - Optimize for 500 iters with {'c1': 0.1, 'c2': 0.3, 'w': 0.9, 'k': 5, 'p': 2}
2021-01-31 12:40:59,753 - pyswarms.single.local_best - INFO - Optimization finished | best cost: 3366.5460265502293, best pos: [1.61791168e+00 8.70518790e-01 1.06251103e+02 2.87936510e-01
 2.50922049e-06 1.63118840e-06 2.90253601e-06]
2021-01-31 12:40:59,806 - pyswarms.single.local_best - INFO - Optimize for 500 iters with {'c1': 0.1, 'c2': 0.3, 'w': 0.9, 'k': 5, 'p': 2}
2021-01-31 12:41:29,124 - pyswarms.single.local_best - INFO - Optimization finished | best cost: 3387.5486954982784, best pos: [1.17450991e+00 6.39480102e-01 1.05953754e+02 4.90034826e-01
 1.96236570e-06 2.16908193e-06 4.39684425e-06]
2021-01-31 12:41:29,175 - pyswarms.single.local_best - INFO - Optimize for 500 iters with {'c1': 0.1, 'c2': 0.3, 'w': 0.9, 'k': 5, 'p': 2}
2021-01-31 12:41:58,480 - pyswarms.single.local_best - INFO - Optimization finished | best cost: 3454.323989039626, best pos: [1.53758849e+00 9.10719035e-01 1.09978602e+02 2.49663925e-01
 7.16020642e-07 5.05262657e-06 5.67152702e-06]
2021-01-31 12:41:58,542 - pyswarms.single.local_best - INFO - Optimize for 500 iters with {'c1': 0.1, 'c2': 0.3, 'w': 0.9, 'k': 5, 'p': 2}
2021-01-31 12:42:27,761 - pyswarms.single.local_best - INFO - Optimization finished | best cost: 3499.8840355045013, best pos: [1.28547765e+00 6.53142999e-01 1.03541291e+02 4.84089830e-01
 1.89709223e-06 2.24639664e-06 2.60502137e-06]
2021-01-31 12:42:27,810 - pyswarms.single.local_best - INFO - Optimize for 500 iters with {'c1': 0.1, 'c2': 0.3, 'w': 0.9, 'k': 5, 'p': 2}
2021-01-31 12:42:55,465 - pyswarms.single.local_best - INFO - Optimization finished | best cost: 3360.180569550783, best pos: [1.66722896e+00 8.76244398e-01 1.06085179e+02 2.79758118e-01
 2.00924595e-06 1.07670709e-06 2.81346683e-06]
2021-01-31 12:42:55,517 - pyswarms.single.local_best - INFO - Optimize for 500 iters with {'c1': 0.1, 'c2': 0.3, 'w': 0.9, 'k': 5, 'p': 2}
2021-01-31 12:43:24,659 - pyswarms.single.local_best - INFO - Optimization finished | best cost: 3376.2557236356374, best pos: [1.48393695e+00 7.38264686e-01 1.03602748e+02 4.02350692e-01
 2.68663499e-06 3.24221346e-06 9.18342702e-07]
2021-01-31 12:43:24,709 - pyswarms.single.local_best - INFO - Optimize for 500 iters with {'c1': 0.1, 'c2': 0.3, 'w': 0.9, 'k': 5, 'p': 2}
2021-01-31 12:43:51,733 - pyswarms.single.local_best - INFO - Optimization finished | best cost: 3409.2597591031586, best pos: [1.55804463e+00 7.63190164e-01 1.04511663e+02 3.62377117e-01
 6.06950148e-06 4.28017127e-07 1.09170772e-06]
2021-01-31 12:43:51,785 - pyswarms.single.local_best - INFO - Optimize for 500 iters with {'c1': 0.1, 'c2': 0.3, 'w': 0.9, 'k': 5, 'p': 2}
2021-01-31 12:44:21,232 - pyswarms.single.local_best - INFO - Optimization finished | best cost: 3406.287609623172, best pos: [1.10309905e+00 6.38321837e-01 1.06966644e+02 5.03366807e-01
 5.70336641e-06 5.58910748e-06 2.67508261e-06]
2021-01-31 12:44:21,279 - pyswarms.single.local_best - INFO - Optimize for 500 iters with {'c1': 0.1, 'c2': 0.3, 'w': 0.9, 'k': 5, 'p': 2}
2021-01-31 12:44:51,530 - pyswarms.single.local_best - INFO - Optimization finished | best cost: 3311.415489227894, best pos: [1.07812980e+00 6.00916557e-01 1.05923357e+02 5.56497681e-01
 3.97394809e-06 3.57135355e-06 2.95611578e-06]
2021-01-31 12:44:51,572 - pyswarms.single.local_best - INFO - Optimize for 500 iters with {'c1': 0.1, 'c2': 0.3, 'w': 0.9, 'k': 5, 'p': 2}
2021-01-31 12:45:20,478 - pyswarms.single.local_best - INFO - Optimization finished | best cost: 3446.9468653127533, best pos: [1.49234875e+00 7.67721962e-01 1.04611436e+02 3.72181083e-01
 2.38083350e-06 5.06871014e-07 2.50659513e-06]
2021-01-31 12:45:20,534 - pyswarms.single.local_best - INFO - Optimize for 500 iters with {'c1': 0.1, 'c2': 0.3, 'w': 0.9, 'k': 5, 'p': 2}
2021-01-31 12:45:48,517 - pyswarms.single.local_best - INFO - Optimization finished | best cost: 3387.5937993051716, best pos: [1.70727574e+00 9.35385059e-01 1.07226409e+02 2.44525837e-01
 1.22628603e-06 3.00165717e-06 3.06358342e-06]
2021-01-31 12:45:48,566 - pyswarms.single.local_best - INFO - Optimize for 500 iters with {'c1': 0.1, 'c2': 0.3, 'w': 0.9, 'k': 5, 'p': 2}
2021-01-31 12:46:16,940 - pyswarms.single.local_best - INFO - Optimization finished | best cost: 3363.107675026683, best pos: [1.70308756e+00 9.37228115e-01 1.07078697e+02 2.40505085e-01
 3.89766022e-06 3.72011188e-06 2.89466732e-06]
2021-01-31 12:46:16,993 - pyswarms.single.local_best - INFO - Optimize for 500 iters with {'c1': 0.1, 'c2': 0.3, 'w': 0.9, 'k': 5, 'p': 2}
2021-01-31 12:46:46,114 - pyswarms.single.local_best - INFO - Optimization finished | best cost: 3257.447397465096, best pos: [1.61196406e+00 8.14129901e-01 1.03182147e+02 3.42336522e-01
 6.18253163e-06 8.70706448e-07 9.90962662e-07]
2021-01-31 12:46:46,168 - pyswarms.single.local_best - INFO - Optimize for 500 iters with {'c1': 0.1, 'c2': 0.3, 'w': 0.9, 'k': 5, 'p': 2}
2021-01-31 12:47:16,380 - pyswarms.single.local_best - INFO - Optimization finished | best cost: 3403.89406670856, best pos: [1.38368076e+00 7.95937257e-01 1.08529052e+02 3.33473349e-01
 5.16244441e-06 4.34468003e-06 3.49352894e-06]
2021-01-31 12:47:16,432 - pyswarms.single.local_best - INFO - Optimize for 500 iters with {'c1': 0.1, 'c2': 0.3, 'w': 0.9, 'k': 5, 'p': 2}
2021-01-31 12:47:46,089 - pyswarms.single.local_best - INFO - Optimization finished | best cost: 3419.3571091753433, best pos: [1.17504626e+00 6.09158901e-01 1.05696629e+02 5.31104210e-01
 1.97790907e-06 8.41135630e-07 3.31286918e-06]
2021-01-31 12:47:46,142 - pyswarms.single.local_best - INFO - Optimize for 500 iters with {'c1': 0.1, 'c2': 0.3, 'w': 0.9, 'k': 5, 'p': 2}
2021-01-31 12:48:14,629 - pyswarms.single.local_best - INFO - Optimization finished | best cost: 3353.0890397943567, best pos: [1.75790035e+00 8.74430147e-01 1.03958855e+02 2.93397811e-01
 9.45079992e-07 5.82709966e-08 2.19796958e-06]
2021-01-31 12:48:14,685 - pyswarms.single.local_best - INFO - Optimize for 500 iters with {'c1': 0.1, 'c2': 0.3, 'w': 0.9, 'k': 5, 'p': 2}
2021-01-31 12:48:42,088 - pyswarms.single.local_best - INFO - Optimization finished | best cost: 3370.277604298709, best pos: [1.55881528e+00 7.74285383e-01 1.06117194e+02 3.45591103e-01
 9.47584419e-07 3.17643199e-06 1.65785581e-06]
2021-01-31 12:48:42,141 - pyswarms.single.local_best - INFO - Optimize for 500 iters with {'c1': 0.1, 'c2': 0.3, 'w': 0.9, 'k': 5, 'p': 2}
2021-01-31 12:49:09,690 - pyswarms.single.local_best - INFO - Optimization finished | best cost: 3427.55368140174, best pos: [1.67792509e+00 7.36600936e-01 1.01991459e+02 3.96383038e-01
 8.74247118e-07 2.19864879e-06 5.91659462e-07]
2021-01-31 12:49:09,734 - pyswarms.single.local_best - INFO - Optimize for 500 iters with {'c1': 0.1, 'c2': 0.3, 'w': 0.9, 'k': 5, 'p': 2}
2021-01-31 12:49:38,064 - pyswarms.single.local_best - INFO - Optimization finished | best cost: 3346.228553925272, best pos: [1.62924133e+00 8.59584509e-01 1.05752885e+02 2.94801379e-01
 3.33532913e-06 1.53439639e-06 2.43315101e-06]
2021-01-31 12:49:38,117 - pyswarms.single.local_best - INFO - Optimize for 500 iters with {'c1': 0.1, 'c2': 0.3, 'w': 0.9, 'k': 5, 'p': 2}
2021-01-31 12:50:06,468 - pyswarms.single.local_best - INFO - Optimization finished | best cost: 3397.740266819686, best pos: [1.16285941e+00 6.51950957e-01 1.07236230e+02 4.73922380e-01
 2.80249829e-06 1.96002209e-06 4.83377154e-06]
2021-01-31 12:50:06,523 - pyswarms.single.local_best - INFO - Optimize for 500 iters with {'c1': 0.1, 'c2': 0.3, 'w': 0.9, 'k': 5, 'p': 2}
2021-01-31 12:50:34,622 - pyswarms.single.local_best - INFO - Optimization finished | best cost: 3225.2045001962197, best pos: [1.52516247e+00 8.98043833e-01 1.10107960e+02 2.58930260e-01
 2.99351251e-06 3.70684408e-06 4.63363141e-06]
2021-01-31 12:50:34,665 - pyswarms.single.local_best - INFO - Optimize for 500 iters with {'c1': 0.1, 'c2': 0.3, 'w': 0.9, 'k': 5, 'p': 2}
2021-01-31 12:51:03,314 - pyswarms.single.local_best - INFO - Optimization finished | best cost: 3532.2529834724523, best pos: [1.73350203e+00 9.63314993e-01 1.07586469e+02 2.26465921e-01
 2.01681853e-06 2.80057063e-06 3.48029765e-06]
2021-01-31 12:51:03,369 - pyswarms.single.local_best - INFO - Optimize for 500 iters with {'c1': 0.1, 'c2': 0.3, 'w': 0.9, 'k': 5, 'p': 2}
2021-01-31 12:51:33,771 - pyswarms.single.local_best - INFO - Optimization finished | best cost: 3381.7169867181233, best pos: [1.98762924e+00 1.14242728e+00 1.08520395e+02 1.48474614e-01
 4.08007498e-06 4.09390262e-06 2.99321810e-06]
2021-01-31 12:51:33,825 - pyswarms.single.local_best - INFO - Optimize for 500 iters with {'c1': 0.1, 'c2': 0.3, 'w': 0.9, 'k': 5, 'p': 2}
2021-01-31 12:52:02,283 - pyswarms.single.local_best - INFO - Optimization finished | best cost: 3504.586906153427, best pos: [1.65044463e+00 9.75589733e-01 1.07890029e+02 2.28781380e-01
 5.10233496e-06 3.51321529e-06 3.92217520e-06]
2021-01-31 12:52:02,341 - pyswarms.single.local_best - INFO - Optimize for 500 iters with {'c1': 0.1, 'c2': 0.3, 'w': 0.9, 'k': 5, 'p': 2}
2021-01-31 12:52:30,841 - pyswarms.single.local_best - INFO - Optimization finished | best cost: 3352.786341785725, best pos: [1.05639590e+00 5.61713068e-01 1.07187625e+02 5.91418612e-01
 5.43412233e-06 2.79148449e-06 1.70492008e-06]
2021-01-31 12:52:30,899 - pyswarms.single.local_best - INFO - Optimize for 500 iters with {'c1': 0.1, 'c2': 0.3, 'w': 0.9, 'k': 5, 'p': 2}
2021-01-31 12:52:59,519 - pyswarms.single.local_best - INFO - Optimization finished | best cost: 3390.3395477614617, best pos: [1.20641866e+00 6.64705781e-01 1.07187616e+02 4.62897550e-01
 5.21853258e-06 2.25878047e-06 2.84328809e-06]
2021-01-31 12:52:59,573 - pyswarms.single.local_best - INFO - Optimize for 500 iters with {'c1': 0.1, 'c2': 0.3, 'w': 0.9, 'k': 5, 'p': 2}
2021-01-31 12:53:28,166 - pyswarms.single.local_best - INFO - Optimization finished | best cost: 3476.566286789516, best pos: [1.30176416e+00 6.90458812e-01 1.05155156e+02 4.40703631e-01
 3.13975336e-06 3.18422655e-06 2.24362504e-06]
2021-01-31 12:53:28,221 - pyswarms.single.local_best - INFO - Optimize for 500 iters with {'c1': 0.1, 'c2': 0.3, 'w': 0.9, 'k': 5, 'p': 2}
2021-01-31 12:53:58,168 - pyswarms.single.local_best - INFO - Optimization finished | best cost: 3427.6906882625894, best pos: [1.53939869e+00 6.78169591e-01 1.03121157e+02 4.51724450e-01
 3.58571238e-06 8.65327411e-07 1.74188264e-07]
2021-01-31 12:53:58,222 - pyswarms.single.local_best - INFO - Optimize for 500 iters with {'c1': 0.1, 'c2': 0.3, 'w': 0.9, 'k': 5, 'p': 2}
2021-01-31 12:54:28,828 - pyswarms.single.local_best - INFO - Optimization finished | best cost: 3315.8342659560467, best pos: [1.30186845e+00 7.47753436e-01 1.08323430e+02 3.75492676e-01
 2.63283072e-06 2.69376712e-06 4.77642758e-06]
2021-01-31 12:54:28,882 - pyswarms.single.local_best - INFO - Optimize for 500 iters with {'c1': 0.1, 'c2': 0.3, 'w': 0.9, 'k': 5, 'p': 2}
2021-01-31 12:54:57,389 - pyswarms.single.local_best - INFO - Optimization finished | best cost: 3443.1583344963865, best pos: [1.15296105e+00 6.74403338e-01 1.08775356e+02 4.44757887e-01
 5.61724813e-06 4.74041941e-06 4.28984463e-06]
2021-01-31 12:54:57,440 - pyswarms.single.local_best - INFO - Optimize for 500 iters with {'c1': 0.1, 'c2': 0.3, 'w': 0.9, 'k': 5, 'p': 2}
2021-01-31 12:55:25,999 - pyswarms.single.local_best - INFO - Optimization finished | best cost: 3510.9047584141786, best pos: [1.52670962e+00 9.35152496e-01 1.08748494e+02 2.45233936e-01
 4.56207686e-06 4.59957651e-06 5.92624147e-06]
2021-01-31 12:55:26,055 - pyswarms.single.local_best - INFO - Optimize for 500 iters with {'c1': 0.1, 'c2': 0.3, 'w': 0.9, 'k': 5, 'p': 2}
2021-01-31 12:55:54,935 - pyswarms.single.local_best - INFO - Optimization finished | best cost: 3358.526695677025, best pos: [1.55385680e+00 8.37415853e-01 1.06788260e+02 3.09270490e-01
 4.88410495e-06 2.85055403e-06 1.87130855e-06]
2021-01-31 12:55:54,991 - pyswarms.single.local_best - INFO - Optimize for 500 iters with {'c1': 0.1, 'c2': 0.3, 'w': 0.9, 'k': 5, 'p': 2}
2021-01-31 12:56:25,246 - pyswarms.single.local_best - INFO - Optimization finished | best cost: 3461.3696974326176, best pos: [1.36247578e+00 6.79336063e-01 1.05234262e+02 4.50573324e-01
 5.13158296e-06 2.58313022e-06 3.21202455e-07]
2021-01-31 12:56:25,292 - pyswarms.single.local_best - INFO - Optimize for 500 iters with {'c1': 0.1, 'c2': 0.3, 'w': 0.9, 'k': 5, 'p': 2}
2021-01-31 12:56:55,358 - pyswarms.single.local_best - INFO - Optimization finished | best cost: 3339.910936066719, best pos: [1.52095840e+00 7.77688179e-01 1.02480816e+02 3.77773459e-01
 3.82303558e-06 1.19935665e-06 1.81522044e-06]
2021-01-31 12:56:55,408 - pyswarms.single.local_best - INFO - Optimize for 500 iters with {'c1': 0.1, 'c2': 0.3, 'w': 0.9, 'k': 5, 'p': 2}
2021-01-31 12:57:24,780 - pyswarms.single.local_best - INFO - Optimization finished | best cost: 3335.111832986865, best pos: [1.12202492e+00 5.84341457e-01 1.01553914e+02 5.88717689e-01
 2.74328157e-06 3.65804300e-06 2.67046173e-06]
2021-01-31 12:57:24,833 - pyswarms.single.local_best - INFO - Optimize for 500 iters with {'c1': 0.1, 'c2': 0.3, 'w': 0.9, 'k': 5, 'p': 2}
2021-01-31 12:57:54,044 - pyswarms.single.local_best - INFO - Optimization finished | best cost: 3347.1348238306077, best pos: [1.06606938e+00 5.89632218e-01 1.07435252e+02 5.41747781e-01
 3.30148670e-06 4.28393392e-06 3.88757846e-06]
2021-01-31 12:57:54,101 - pyswarms.single.local_best - INFO - Optimize for 500 iters with {'c1': 0.1, 'c2': 0.3, 'w': 0.9, 'k': 5, 'p': 2}
2021-01-31 12:58:22,442 - pyswarms.single.local_best - INFO - Optimization finished | best cost: 3238.746759461049, best pos: [1.47751459e+00 9.66595991e-01 1.14117367e+02 2.49722092e-01
 3.89270826e-07 8.92804361e-07 1.23302644e-06]
2021-01-31 12:58:22,493 - pyswarms.single.local_best - INFO - Optimize for 500 iters with {'c1': 0.1, 'c2': 0.3, 'w': 0.9, 'k': 5, 'p': 2}
2021-01-31 12:58:51,069 - pyswarms.single.local_best - INFO - Optimization finished | best cost: 3255.6182373213037, best pos: [1.84498304e+00 9.37568690e-01 1.04022483e+02 2.92918933e-01
 6.71681946e-07 2.94539021e-07 1.48839722e-07]
2021-01-31 12:58:51,127 - pyswarms.single.local_best - INFO - Optimize for 500 iters with {'c1': 0.1, 'c2': 0.3, 'w': 0.9, 'k': 5, 'p': 2}
2021-01-31 12:59:20,529 - pyswarms.single.local_best - INFO - Optimization finished | best cost: 3088.196260662264, best pos: [1.85541985e+00 9.80105323e-01 1.06934548e+02 2.52770227e-01
 6.43087813e-07 5.50439392e-07 1.84763518e-07]
2021-01-31 12:59:20,580 - pyswarms.single.local_best - INFO - Optimize for 500 iters with {'c1': 0.1, 'c2': 0.3, 'w': 0.9, 'k': 5, 'p': 2}
2021-01-31 12:59:49,981 - pyswarms.single.local_best - INFO - Optimization finished | best cost: 3065.4903024370587, best pos: [1.86233618e+00 9.76230360e-01 1.07313299e+02 2.52306683e-01
 3.27103074e-07 8.78510401e-07 1.55884518e-07]
2021-01-31 12:59:50,032 - pyswarms.single.local_best - INFO - Optimize for 500 iters with {'c1': 0.1, 'c2': 0.3, 'w': 0.9, 'k': 5, 'p': 2}
2021-01-31 13:00:18,480 - pyswarms.single.local_best - INFO - Optimization finished | best cost: 3223.4083393472533, best pos: [1.90337680e+00 1.11928223e+00 1.05077195e+02 1.98838963e-01
 7.35361255e-07 7.15095625e-07 5.21291062e-07]
2021-01-31 13:00:18,533 - pyswarms.single.local_best - INFO - Optimize for 500 iters with {'c1': 0.1, 'c2': 0.3, 'w': 0.9, 'k': 5, 'p': 2}
2021-01-31 13:00:47,203 - pyswarms.single.local_best - INFO - Optimization finished | best cost: 3242.195619923544, best pos: [1.51647187e+00 7.61466903e-01 1.02806258e+02 4.24816862e-01
 6.06849588e-07 3.69719498e-07 1.89678240e-07]
2021-01-31 13:00:47,255 - pyswarms.single.local_best - INFO - Optimize for 500 iters with {'c1': 0.1, 'c2': 0.3, 'w': 0.9, 'k': 5, 'p': 2}
2021-01-31 13:01:16,575 - pyswarms.single.local_best - INFO - Optimization finished | best cost: 3254.0087223737946, best pos: [1.53649995e+00 7.53458973e-01 1.05110369e+02 4.17238737e-01
 2.98707724e-07 8.26948795e-08 2.93185015e-07]
2021-01-31 13:01:16,635 - pyswarms.single.local_best - INFO - Optimize for 500 iters with {'c1': 0.1, 'c2': 0.3, 'w': 0.9, 'k': 5, 'p': 2}
2021-01-31 13:01:46,638 - pyswarms.single.local_best - INFO - Optimization finished | best cost: 3194.160386874111, best pos: [1.11964631e+00 7.10742200e-01 1.14104528e+02 4.37837827e-01
 7.23965680e-07 8.49571017e-07 1.07036160e-06]
2021-01-31 13:01:46,694 - pyswarms.single.local_best - INFO - Optimize for 500 iters with {'c1': 0.1, 'c2': 0.3, 'w': 0.9, 'k': 5, 'p': 2}
2021-01-31 13:02:14,057 - pyswarms.single.local_best - INFO - Optimization finished | best cost: 3183.662982585879, best pos: [1.79727610e+00 1.10363177e+00 1.11948549e+02 1.78928852e-01
 2.11268971e-07 1.05727146e-06 8.73628350e-07]
2021-01-31 13:02:14,110 - pyswarms.single.local_best - INFO - Optimize for 500 iters with {'c1': 0.1, 'c2': 0.3, 'w': 0.9, 'k': 5, 'p': 2}
2021-01-31 13:02:42,206 - pyswarms.single.local_best - INFO - Optimization finished | best cost: 3130.3402813052808, best pos: [1.18563195e+00 6.36492340e-01 1.06395652e+02 5.47755062e-01
 1.16644916e-06 5.38458375e-07 5.27091673e-08]
2021-01-31 13:02:42,261 - pyswarms.single.local_best - INFO - Optimize for 500 iters with {'c1': 0.1, 'c2': 0.3, 'w': 0.9, 'k': 5, 'p': 2}
2021-01-31 13:03:10,923 - pyswarms.single.local_best - INFO - Optimization finished | best cost: 3137.2998714540877, best pos: [1.44310171e+00 9.14670687e-01 1.14391878e+02 2.75833991e-01
 3.53861686e-08 3.23937135e-07 1.22976841e-06]
2021-01-31 13:03:10,979 - pyswarms.single.local_best - INFO - Optimize for 500 iters with {'c1': 0.1, 'c2': 0.3, 'w': 0.9, 'k': 5, 'p': 2}
2021-01-31 13:03:40,721 - pyswarms.single.local_best - INFO - Optimization finished | best cost: 3101.17002863669, best pos: [1.38846237e+00 8.73728480e-01 1.14302300e+02 3.00360141e-01
 4.34042861e-07 1.15924841e-06 9.16077052e-07]
2021-01-31 13:03:40,776 - pyswarms.single.local_best - INFO - Optimize for 500 iters with {'c1': 0.1, 'c2': 0.3, 'w': 0.9, 'k': 5, 'p': 2}
2021-01-31 13:04:08,815 - pyswarms.single.local_best - INFO - Optimization finished | best cost: 3017.198474262212, best pos: [1.69727237e+00 8.68016464e-01 1.05750315e+02 3.29306821e-01
 7.65864012e-07 5.33718359e-07 5.73623293e-08]
2021-01-31 13:04:08,868 - pyswarms.single.local_best - INFO - Optimize for 500 iters with {'c1': 0.1, 'c2': 0.3, 'w': 0.9, 'k': 5, 'p': 2}
2021-01-31 13:04:37,203 - pyswarms.single.local_best - INFO - Optimization finished | best cost: 3162.4765215557695, best pos: [1.69770709e+00 8.37940782e-01 1.03846362e+02 3.55208448e-01
 6.28312749e-07 6.24758102e-07 2.43423631e-08]
2021-01-31 13:04:37,256 - pyswarms.single.local_best - INFO - Optimize for 500 iters with {'c1': 0.1, 'c2': 0.3, 'w': 0.9, 'k': 5, 'p': 2}
2021-01-31 13:05:05,288 - pyswarms.single.local_best - INFO - Optimization finished | best cost: 3262.3061249851694, best pos: [1.68459489e+00 1.02054247e+00 1.14839172e+02 2.12365386e-01
 4.19143063e-07 6.84301192e-07 6.82766634e-07]
2021-01-31 13:05:05,345 - pyswarms.single.local_best - INFO - Optimize for 500 iters with {'c1': 0.1, 'c2': 0.3, 'w': 0.9, 'k': 5, 'p': 2}
2021-01-31 13:05:33,256 - pyswarms.single.local_best - INFO - Optimization finished | best cost: 3181.91923333831, best pos: [1.38633554e+00 8.93318873e-01 1.14846628e+02 2.93035080e-01
 1.19882875e-06 1.18597080e-06 7.49460633e-07]
2021-01-31 13:05:33,315 - pyswarms.single.local_best - INFO - Optimize for 500 iters with {'c1': 0.1, 'c2': 0.3, 'w': 0.9, 'k': 5, 'p': 2}
2021-01-31 13:06:03,222 - pyswarms.single.local_best - INFO - Optimization finished | best cost: 3049.0194883673084, best pos: [1.12774320e+00 6.79515966e-01 1.08070494e+02 4.87271600e-01
 6.01661584e-07 3.98017052e-07 1.09401124e-06]
2021-01-31 13:06:03,281 - pyswarms.single.local_best - INFO - Optimize for 500 iters with {'c1': 0.1, 'c2': 0.3, 'w': 0.9, 'k': 5, 'p': 2}
2021-01-31 13:06:30,978 - pyswarms.single.local_best - INFO - Optimization finished | best cost: 3212.899034989987, best pos: [1.52795856e+00 8.27736374e-01 1.07609030e+02 3.47518145e-01
 1.58834273e-07 2.34380326e-07 5.14654070e-07]
2021-01-31 13:06:31,031 - pyswarms.single.local_best - INFO - Optimize for 500 iters with {'c1': 0.1, 'c2': 0.3, 'w': 0.9, 'k': 5, 'p': 2}
2021-01-31 13:06:59,907 - pyswarms.single.local_best - INFO - Optimization finished | best cost: 3048.9534359583217, best pos: [1.67238615e+00 8.58227441e-01 1.04099007e+02 3.47996009e-01
 6.28104099e-07 4.51761986e-07 1.12530443e-07]
2021-01-31 13:06:59,962 - pyswarms.single.local_best - INFO - Optimize for 500 iters with {'c1': 0.1, 'c2': 0.3, 'w': 0.9, 'k': 5, 'p': 2}
2021-01-31 13:07:27,519 - pyswarms.single.local_best - INFO - Optimization finished | best cost: 3106.352892379957, best pos: [1.49484490e+00 9.43600397e-01 1.13917072e+02 2.65149546e-01
 6.75945980e-07 6.74145576e-07 7.99596243e-07]
2021-01-31 13:07:27,572 - pyswarms.single.local_best - INFO - Optimize for 500 iters with {'c1': 0.1, 'c2': 0.3, 'w': 0.9, 'k': 5, 'p': 2}
2021-01-31 13:07:57,741 - pyswarms.single.local_best - INFO - Optimization finished | best cost: 3286.6944230766912, best pos: [1.50269651e+00 7.36529460e-01 1.04953858e+02 4.28588752e-01
 6.20854439e-07 4.98141942e-07 5.90971518e-08]
2021-01-31 13:07:57,791 - pyswarms.single.local_best - INFO - Optimize for 500 iters with {'c1': 0.1, 'c2': 0.3, 'w': 0.9, 'k': 5, 'p': 2}
2021-01-31 13:08:26,084 - pyswarms.single.local_best - INFO - Optimization finished | best cost: 3095.0124325741494, best pos: [1.98319390e+00 9.41033589e-01 1.04200665e+02 2.92489535e-01
 2.96430978e-07 3.66448018e-07 6.31332707e-08]
2021-01-31 13:08:26,135 - pyswarms.single.local_best - INFO - Optimize for 500 iters with {'c1': 0.1, 'c2': 0.3, 'w': 0.9, 'k': 5, 'p': 2}
2021-01-31 13:08:55,525 - pyswarms.single.local_best - INFO - Optimization finished | best cost: 3067.0011269150014, best pos: [1.29514702e+00 7.00475170e-01 1.06995344e+02 4.78219279e-01
 3.10190606e-08 5.28605269e-07 3.76467114e-07]
2021-01-31 13:08:55,578 - pyswarms.single.local_best - INFO - Optimize for 500 iters with {'c1': 0.1, 'c2': 0.3, 'w': 0.9, 'k': 5, 'p': 2}
2021-01-31 13:09:23,786 - pyswarms.single.local_best - INFO - Optimization finished | best cost: 3208.6377944976734, best pos: [1.44116995e+00 7.66543447e-01 1.03727077e+02 4.22950848e-01
 5.61278644e-07 9.47083897e-07 1.01524447e-07]
2021-01-31 13:09:23,842 - pyswarms.single.local_best - INFO - Optimize for 500 iters with {'c1': 0.1, 'c2': 0.3, 'w': 0.9, 'k': 5, 'p': 2}
2021-01-31 13:09:52,083 - pyswarms.single.local_best - INFO - Optimization finished | best cost: 3201.7815016956215, best pos: [1.82796939e+00 9.16561573e-01 1.06444220e+02 2.88235932e-01
 5.61442141e-07 2.08338688e-09 2.35747451e-07]
2021-01-31 13:09:52,142 - pyswarms.single.local_best - INFO - Optimize for 500 iters with {'c1': 0.1, 'c2': 0.3, 'w': 0.9, 'k': 5, 'p': 2}
2021-01-31 13:10:20,407 - pyswarms.single.local_best - INFO - Optimization finished | best cost: 3059.3800153560587, best pos: [1.77701059e+00 1.14822424e+00 1.14476640e+02 1.70478996e-01
 2.27985308e-07 7.82238106e-07 8.65991536e-07]
2021-01-31 13:10:20,460 - pyswarms.single.local_best - INFO - Optimize for 500 iters with {'c1': 0.1, 'c2': 0.3, 'w': 0.9, 'k': 5, 'p': 2}
2021-01-31 13:10:48,269 - pyswarms.single.local_best - INFO - Optimization finished | best cost: 3150.652023176498, best pos: [1.78211064e+00 9.88445627e-01 1.07042653e+02 2.53043706e-01
 8.79801065e-07 1.01281020e-06 1.58340457e-07]
2021-01-31 13:10:48,324 - pyswarms.single.local_best - INFO - Optimize for 500 iters with {'c1': 0.1, 'c2': 0.3, 'w': 0.9, 'k': 5, 'p': 2}
2021-01-31 13:11:15,841 - pyswarms.single.local_best - INFO - Optimization finished | best cost: 3084.0708301459954, best pos: [1.54635586e+00 8.13683501e-01 1.04328613e+02 3.79142219e-01
 7.56485287e-07 2.35421597e-07 2.55264476e-07]
2021-01-31 13:11:15,896 - pyswarms.single.local_best - INFO - Optimize for 500 iters with {'c1': 0.1, 'c2': 0.3, 'w': 0.9, 'k': 5, 'p': 2}
2021-01-31 13:11:44,116 - pyswarms.single.local_best - INFO - Optimization finished | best cost: 3231.1115086065774, best pos: [1.90382245e+00 9.84960082e-01 1.04654357e+02 2.56471891e-01
 1.20391631e-06 6.46907518e-08 1.68067778e-07]
2021-01-31 13:11:44,175 - pyswarms.single.local_best - INFO - Optimize for 500 iters with {'c1': 0.1, 'c2': 0.3, 'w': 0.9, 'k': 5, 'p': 2}
2021-01-31 13:12:12,360 - pyswarms.single.local_best - INFO - Optimization finished | best cost: 3193.238644066154, best pos: [1.69445281e+00 8.91300402e-01 1.06148350e+02 3.14200366e-01
 2.86847433e-07 5.96271531e-07 2.19048314e-07]
2021-01-31 13:12:12,417 - pyswarms.single.local_best - INFO - Optimize for 500 iters with {'c1': 0.1, 'c2': 0.3, 'w': 0.9, 'k': 5, 'p': 2}
2021-01-31 13:12:41,629 - pyswarms.single.local_best - INFO - Optimization finished | best cost: 3155.0407862713105, best pos: [1.54180540e+00 8.27894169e-01 1.07444974e+02 3.55521250e-01
 1.11239024e-06 5.21585074e-07 5.77739095e-08]
2021-01-31 13:12:41,684 - pyswarms.single.local_best - INFO - Optimize for 500 iters with {'c1': 0.1, 'c2': 0.3, 'w': 0.9, 'k': 5, 'p': 2}
2021-01-31 13:13:09,004 - pyswarms.single.local_best - INFO - Optimization finished | best cost: 3114.4036678421357, best pos: [1.65407998e+00 1.06442194e+00 1.14406179e+02 2.00869279e-01
 1.00845692e-06 1.87148004e-07 9.54465562e-07]
2021-01-31 13:13:09,058 - pyswarms.single.local_best - INFO - Optimize for 500 iters with {'c1': 0.1, 'c2': 0.3, 'w': 0.9, 'k': 5, 'p': 2}
2021-01-31 13:13:37,798 - pyswarms.single.local_best - INFO - Optimization finished | best cost: 3191.309537856655, best pos: [1.39964301e+00 8.83774851e-01 1.14003877e+02 2.96537054e-01
 7.54763313e-07 6.14534806e-07 9.69091776e-07]
2021-01-31 13:13:37,846 - pyswarms.single.local_best - INFO - Optimize for 500 iters with {'c1': 0.1, 'c2': 0.3, 'w': 0.9, 'k': 5, 'p': 2}
2021-01-31 13:14:05,577 - pyswarms.single.local_best - INFO - Optimization finished | best cost: 3156.492588823558, best pos: [1.44656444e+00 7.74410761e-01 1.03830167e+02 4.19415382e-01
 9.37683919e-07 5.48458679e-07 1.28330829e-07]
2021-01-31 13:14:05,633 - pyswarms.single.local_best - INFO - Optimize for 500 iters with {'c1': 0.1, 'c2': 0.3, 'w': 0.9, 'k': 5, 'p': 2}
2021-01-31 13:14:33,458 - pyswarms.single.local_best - INFO - Optimization finished | best cost: 3165.374297262189, best pos: [1.32807044e+00 8.34043271e-01 1.13172457e+02 3.32927062e-01
 5.24785617e-07 1.16878743e-06 8.77335449e-07]
2021-01-31 13:14:33,521 - pyswarms.single.local_best - INFO - Optimize for 500 iters with {'c1': 0.1, 'c2': 0.3, 'w': 0.9, 'k': 5, 'p': 2}
2021-01-31 13:15:01,477 - pyswarms.single.local_best - INFO - Optimization finished | best cost: 3056.0555983286445, best pos: [1.42586894e+00 7.81931173e-01 1.05258083e+02 4.13459818e-01
 6.68007530e-07 1.88410232e-07 3.29816580e-07]
2021-01-31 13:15:01,525 - pyswarms.single.local_best - INFO - Optimize for 500 iters with {'c1': 0.1, 'c2': 0.3, 'w': 0.9, 'k': 5, 'p': 2}
2021-01-31 13:15:29,257 - pyswarms.single.local_best - INFO - Optimization finished | best cost: 3043.6409004618804, best pos: [1.27961139e+00 7.06992122e-01 1.07742229e+02 4.69667201e-01
 6.62110380e-07 2.88603914e-07 3.34408354e-07]
2021-01-31 13:15:29,301 - pyswarms.single.local_best - INFO - Optimize for 500 iters with {'c1': 0.1, 'c2': 0.3, 'w': 0.9, 'k': 5, 'p': 2}
2021-01-31 13:15:58,294 - pyswarms.single.local_best - INFO - Optimization finished | best cost: 3053.469649032209, best pos: [1.33592523e+00 8.47654654e-01 1.14273619e+02 3.24228773e-01
 1.20502929e-06 6.28586046e-07 8.02519173e-07]
2021-01-31 13:15:58,350 - pyswarms.single.local_best - INFO - Optimize for 500 iters with {'c1': 0.1, 'c2': 0.3, 'w': 0.9, 'k': 5, 'p': 2}
2021-01-31 13:16:25,845 - pyswarms.single.local_best - INFO - Optimization finished | best cost: 3093.5247090815105, best pos: [1.99892685e+00 9.37006238e-01 1.04346652e+02 2.89560977e-01
 4.35233896e-08 7.80148555e-07 9.45955136e-09]
2021-01-31 13:16:25,904 - pyswarms.single.local_best - INFO - Optimize for 500 iters with {'c1': 0.1, 'c2': 0.3, 'w': 0.9, 'k': 5, 'p': 2}
2021-01-31 13:16:54,257 - pyswarms.single.local_best - INFO - Optimization finished | best cost: 3141.143810088217, best pos: [1.67861415e+00 1.09058573e+00 1.10320500e+02 1.97932747e-01
 5.41456165e-07 5.94580815e-07 1.18847163e-06]
2021-01-31 13:16:54,310 - pyswarms.single.local_best - INFO - Optimize for 500 iters with {'c1': 0.1, 'c2': 0.3, 'w': 0.9, 'k': 5, 'p': 2}
2021-01-31 13:17:22,658 - pyswarms.single.local_best - INFO - Optimization finished | best cost: 3264.6021404229346, best pos: [1.77309938e+00 1.15125705e+00 1.13163635e+02 1.69760130e-01
 1.95378699e-07 1.13833364e-06 9.86976220e-07]
2021-01-31 13:17:22,712 - pyswarms.single.local_best - INFO - Optimize for 500 iters with {'c1': 0.1, 'c2': 0.3, 'w': 0.9, 'k': 5, 'p': 2}
2021-01-31 13:17:50,911 - pyswarms.single.local_best - INFO - Optimization finished | best cost: 3179.9526875370934, best pos: [1.74828716e+00 8.63946830e-01 1.01831471e+02 3.46774086e-01
 7.68424360e-07 5.43785243e-07 4.91986799e-08]
2021-01-31 13:17:50,965 - pyswarms.single.local_best - INFO - Optimize for 500 iters with {'c1': 0.1, 'c2': 0.3, 'w': 0.9, 'k': 5, 'p': 2}
2021-01-31 13:18:18,614 - pyswarms.single.local_best - INFO - Optimization finished | best cost: 3144.7162890349373, best pos: [1.59742142e+00 8.63086844e-01 1.05836410e+02 3.35118198e-01
 8.99340225e-07 5.88665264e-07 1.63238251e-07]
2021-01-31 13:18:18,663 - pyswarms.single.local_best - INFO - Optimize for 500 iters with {'c1': 0.1, 'c2': 0.3, 'w': 0.9, 'k': 5, 'p': 2}
2021-01-31 13:18:47,401 - pyswarms.single.local_best - INFO - Optimization finished | best cost: 3147.142596276251, best pos: [1.87102505e+00 1.17506253e+00 1.13559407e+02 1.52672824e-01
 8.74670148e-07 3.73536436e-07 8.17118815e-07]
2021-01-31 13:18:47,448 - pyswarms.single.local_best - INFO - Optimize for 500 iters with {'c1': 0.1, 'c2': 0.3, 'w': 0.9, 'k': 5, 'p': 2}
2021-01-31 13:19:17,945 - pyswarms.single.local_best - INFO - Optimization finished | best cost: 3156.4693501571232, best pos: [1.19826897e+00 6.46879644e-01 1.06113410e+02 5.27741430e-01
 7.93693240e-07 8.72759099e-07 1.49194185e-07]
2021-01-31 13:19:18,002 - pyswarms.single.local_best - INFO - Optimize for 500 iters with {'c1': 0.1, 'c2': 0.3, 'w': 0.9, 'k': 5, 'p': 2}
2021-01-31 13:19:45,690 - pyswarms.single.local_best - INFO - Optimization finished | best cost: 3209.741656927686, best pos: [1.75183073e+00 1.07477696e+00 1.14047922e+02 1.90603375e-01
 4.50181066e-07 6.48483242e-07 7.42162297e-07]
2021-01-31 13:19:45,751 - pyswarms.single.local_best - INFO - Optimize for 500 iters with {'c1': 0.1, 'c2': 0.3, 'w': 0.9, 'k': 5, 'p': 2}
2021-01-31 13:20:13,665 - pyswarms.single.local_best - INFO - Optimization finished | best cost: 3221.786914139597, best pos: [1.22209144e+00 7.46316158e-01 1.14605109e+02 3.88609091e-01
 7.86865150e-07 1.24271656e-06 6.94578474e-07]
2021-01-31 13:20:13,721 - pyswarms.single.local_best - INFO - Optimize for 500 iters with {'c1': 0.1, 'c2': 0.3, 'w': 0.9, 'k': 5, 'p': 2}
2021-01-31 13:20:42,157 - pyswarms.single.local_best - INFO - Optimization finished | best cost: 3111.5273959557176, best pos: [1.20511784e+00 7.90342366e-01 1.14889878e+02 3.68835141e-01
 8.40285614e-07 8.40736120e-07 1.20661500e-06]
2021-01-31 13:20:42,214 - pyswarms.single.local_best - INFO - Optimize for 500 iters with {'c1': 0.1, 'c2': 0.3, 'w': 0.9, 'k': 5, 'p': 2}
2021-01-31 13:21:10,969 - pyswarms.single.local_best - INFO - Optimization finished | best cost: 3208.945957384238, best pos: [1.25371066e+00 7.30846847e-01 1.14922506e+02 3.97687242e-01
 3.15183757e-09 5.40270699e-08 9.79345780e-07]
2021-01-31 13:21:11,024 - pyswarms.single.local_best - INFO - Optimize for 500 iters with {'c1': 0.1, 'c2': 0.3, 'w': 0.9, 'k': 5, 'p': 2}
2021-01-31 13:21:38,785 - pyswarms.single.local_best - INFO - Optimization finished | best cost: 3124.3162114927413, best pos: [1.74181929e+00 7.95278927e-01 1.03163321e+02 3.93067225e-01
 3.00461525e-07 4.16740008e-07 1.14148284e-08]
2021-01-31 13:21:38,832 - pyswarms.single.local_best - INFO - Optimize for 500 iters with {'c1': 0.1, 'c2': 0.3, 'w': 0.9, 'k': 5, 'p': 2}
2021-01-31 13:22:07,788 - pyswarms.single.local_best - INFO - Optimization finished | best cost: 3196.452703066915, best pos: [1.52415542e+00 9.35866935e-01 1.14295682e+02 2.60246105e-01
 7.45717999e-07 4.62784269e-07 7.69851710e-07]
2021-01-31 13:22:07,839 - pyswarms.single.local_best - INFO - Optimize for 500 iters with {'c1': 0.1, 'c2': 0.3, 'w': 0.9, 'k': 5, 'p': 2}
2021-01-31 13:22:36,503 - pyswarms.single.local_best - INFO - Optimization finished | best cost: 3082.117105012987, best pos: [1.48109372e+00 8.07761347e-01 1.06830107e+02 3.72931891e-01
 8.39738608e-07 8.39886713e-07 1.06243260e-07]
2021-01-31 13:22:36,548 - pyswarms.single.local_best - INFO - Optimize for 500 iters with {'c1': 0.1, 'c2': 0.3, 'w': 0.9, 'k': 5, 'p': 2}
2021-01-31 13:23:05,374 - pyswarms.single.local_best - INFO - Optimization finished | best cost: 3106.0829458187795, best pos: [1.75888391e+00 9.96878434e-01 1.07009097e+02 2.53919636e-01
 3.47947665e-07 4.49101971e-07 4.33802650e-07]
2021-01-31 13:23:05,428 - pyswarms.single.local_best - INFO - Optimize for 500 iters with {'c1': 0.1, 'c2': 0.3, 'w': 0.9, 'k': 5, 'p': 2}
2021-01-31 13:23:34,504 - pyswarms.single.local_best - INFO - Optimization finished | best cost: 3238.2543091481907, best pos: [1.66954599e+00 8.19296715e-01 1.06609163e+02 3.44907243e-01
 5.43311006e-07 6.87642161e-07 4.21919229e-08]
2021-01-31 13:23:34,551 - pyswarms.single.local_best - INFO - Optimize for 500 iters with {'c1': 0.1, 'c2': 0.3, 'w': 0.9, 'k': 5, 'p': 2}
2021-01-31 13:24:04,446 - pyswarms.single.local_best - INFO - Optimization finished | best cost: 3148.6563703977213, best pos: [1.53996200e+00 8.10026671e-01 1.05094524e+02 3.70769091e-01
 1.00306083e-06 6.16398330e-07 1.09506987e-07]
2021-01-31 13:24:04,495 - pyswarms.single.local_best - INFO - Optimize for 500 iters with {'c1': 0.1, 'c2': 0.3, 'w': 0.9, 'k': 5, 'p': 2}
2021-01-31 13:24:33,087 - pyswarms.single.local_best - INFO - Optimization finished | best cost: 3185.6653184851843, best pos: [1.44692536e+00 8.89831402e-01 1.13917732e+02 2.85025343e-01
 8.45252495e-07 6.29845662e-07 8.55244933e-07]
2021-01-31 13:24:33,143 - pyswarms.single.local_best - INFO - Optimize for 500 iters with {'c1': 0.1, 'c2': 0.3, 'w': 0.9, 'k': 5, 'p': 2}
2021-01-31 13:25:01,350 - pyswarms.single.local_best - INFO - Optimization finished | best cost: 3187.0831696522805, best pos: [1.55509062e+00 8.46883307e-01 1.08194513e+02 3.36848988e-01
 4.53688493e-07 5.07801119e-07 2.96876380e-07]
2021-01-31 13:25:01,405 - pyswarms.single.local_best - INFO - Optimize for 500 iters with {'c1': 0.1, 'c2': 0.3, 'w': 0.9, 'k': 5, 'p': 2}
2021-01-31 13:25:30,064 - pyswarms.single.local_best - INFO - Optimization finished | best cost: 3162.1862703735255, best pos: [1.51455531e+00 9.52890919e-01 1.14519118e+02 2.51403867e-01
 3.46012823e-07 5.17628930e-07 1.03755837e-06]
2021-01-31 13:25:30,115 - pyswarms.single.local_best - INFO - Optimize for 500 iters with {'c1': 0.1, 'c2': 0.3, 'w': 0.9, 'k': 5, 'p': 2}
2021-01-31 13:25:58,812 - pyswarms.single.local_best - INFO - Optimization finished | best cost: 3170.5435083430857, best pos: [1.67222625e+00 8.58996357e-01 1.05904491e+02 3.31401424e-01
 3.75244858e-07 3.15689811e-07 2.55804718e-07]
2021-01-31 13:25:58,857 - pyswarms.single.local_best - INFO - Optimize for 500 iters with {'c1': 0.1, 'c2': 0.3, 'w': 0.9, 'k': 5, 'p': 2}
2021-01-31 13:26:27,826 - pyswarms.single.local_best - INFO - Optimization finished | best cost: 3149.8991302850345, best pos: [1.38042146e+00 8.67944501e-01 1.14369896e+02 3.00315584e-01
 7.43713962e-07 2.76528561e-07 1.12635633e-06]
2021-01-31 13:26:27,885 - pyswarms.single.local_best - INFO - Optimize for 500 iters with {'c1': 0.1, 'c2': 0.3, 'w': 0.9, 'k': 5, 'p': 2}
2021-01-31 13:26:56,066 - pyswarms.single.local_best - INFO - Optimization finished | best cost: 3086.9112311969693, best pos: [1.18986885e+00 7.42543057e-01 1.14551216e+02 3.99991658e-01
 4.68987612e-07 5.30486210e-07 1.12178586e-06]
2021-01-31 13:26:56,114 - pyswarms.single.local_best - INFO - Optimize for 500 iters with {'c1': 0.1, 'c2': 0.3, 'w': 0.9, 'k': 5, 'p': 2}
2021-01-31 13:27:25,233 - pyswarms.single.local_best - INFO - Optimization finished | best cost: 3240.1975829240782, best pos: [1.05848538e+00 6.54813357e-01 1.14157530e+02 4.92440799e-01
 4.08963025e-07 7.09290060e-07 1.09896941e-06]
2021-01-31 13:27:25,280 - pyswarms.single.local_best - INFO - Optimize for 500 iters with {'c1': 0.1, 'c2': 0.3, 'w': 0.9, 'k': 5, 'p': 2}
2021-01-31 13:27:53,572 - pyswarms.single.local_best - INFO - Optimization finished | best cost: 3177.7491400784243, best pos: [1.36055724e+00 7.64751191e-01 1.06810770e+02 4.10486441e-01
 1.32546761e-07 5.08264407e-07 5.92103554e-07]
2021-01-31 13:27:53,626 - pyswarms.single.local_best - INFO - Optimize for 500 iters with {'c1': 0.1, 'c2': 0.3, 'w': 0.9, 'k': 5, 'p': 2}
2021-01-31 13:28:22,092 - pyswarms.single.local_best - INFO - Optimization finished | best cost: 3177.438514827338, best pos: [1.54296396e+00 9.87047488e-01 1.14203579e+02 2.37887925e-01
 5.67136055e-07 1.00526550e-06 9.06572660e-07]
2021-01-31 13:28:22,139 - pyswarms.single.local_best - INFO - Optimize for 500 iters with {'c1': 0.1, 'c2': 0.3, 'w': 0.9, 'k': 5, 'p': 2}
2021-01-31 13:28:50,409 - pyswarms.single.local_best - INFO - Optimization finished | best cost: 3184.823368703814, best pos: [1.34633407e+00 5.96125488e-01 1.02214035e+02 6.34190337e-01
 1.74628397e-07 2.69402566e-07 1.20960052e-08]
2021-01-31 13:28:50,462 - pyswarms.single.local_best - INFO - Optimize for 500 iters with {'c1': 0.1, 'c2': 0.3, 'w': 0.9, 'k': 5, 'p': 2}
2021-01-31 13:29:19,512 - pyswarms.single.local_best - INFO - Optimization finished | best cost: 3048.2041536359434, best pos: [1.86736494e+00 8.38524129e-01 1.01070024e+02 3.63186417e-01
 8.08725319e-07 6.41603811e-08 4.14248974e-08]
2021-01-31 13:29:19,564 - pyswarms.single.local_best - INFO - Optimize for 500 iters with {'c1': 0.1, 'c2': 0.3, 'w': 0.9, 'k': 5, 'p': 2}
2021-01-31 13:29:47,799 - pyswarms.single.local_best - INFO - Optimization finished | best cost: 3118.780189603502, best pos: [1.75626322e+00 8.85864498e-01 1.05112468e+02 3.19771396e-01
 5.70139439e-07 4.12136257e-07 1.13241487e-07]
2021-01-31 13:29:47,857 - pyswarms.single.local_best - INFO - Optimize for 500 iters with {'c1': 0.1, 'c2': 0.3, 'w': 0.9, 'k': 5, 'p': 2}
2021-01-31 13:30:15,732 - pyswarms.single.local_best - INFO - Optimization finished | best cost: 3133.232223623599, best pos: [1.98041391e+00 1.07649926e+00 1.05371728e+02 2.18113144e-01
 9.57071547e-07 1.10949367e-06 5.57068364e-08]
2021-01-31 13:30:15,781 - pyswarms.single.local_best - INFO - Optimize for 500 iters with {'c1': 0.1, 'c2': 0.3, 'w': 0.9, 'k': 5, 'p': 2}
2021-01-31 13:30:43,790 - pyswarms.single.local_best - INFO - Optimization finished | best cost: 3270.9711272711766, best pos: [1.63137870e+00 1.08450129e+00 1.14203825e+02 1.98139022e-01
 1.02298130e-06 1.15127718e-06 9.46142854e-07]
2021-01-31 13:30:43,842 - pyswarms.single.local_best - INFO - Optimize for 500 iters with {'c1': 0.1, 'c2': 0.3, 'w': 0.9, 'k': 5, 'p': 2}
2021-01-31 13:31:12,464 - pyswarms.single.local_best - INFO - Optimization finished | best cost: 3121.217430517502, best pos: [1.68964374e+00 1.06469074e+00 1.14413041e+02 1.99613392e-01
 9.93570888e-07 6.53138491e-07 7.31742575e-07]
2021-01-31 13:31:12,521 - pyswarms.single.local_best - INFO - Optimize for 500 iters with {'c1': 0.1, 'c2': 0.3, 'w': 0.9, 'k': 5, 'p': 2}
2021-01-31 13:31:39,616 - pyswarms.single.local_best - INFO - Optimization finished | best cost: 3149.9676657526247, best pos: [1.77508994e+00 8.70617194e-01 1.05153767e+02 3.26610692e-01
 8.42850620e-07 2.52350055e-07 4.25745089e-08]
2021-01-31 13:31:39,672 - pyswarms.single.local_best - INFO - Optimize for 500 iters with {'c1': 0.1, 'c2': 0.3, 'w': 0.9, 'k': 5, 'p': 2}
2021-01-31 13:32:09,519 - pyswarms.single.local_best - INFO - Optimization finished | best cost: 3133.45936741913, best pos: [1.39741483e+00 8.93845201e-01 1.14424682e+02 2.90768636e-01
 1.13627304e-06 1.05552100e-06 7.95597927e-07]
2021-01-31 13:32:09,575 - pyswarms.single.local_best - INFO - Optimize for 500 iters with {'c1': 0.1, 'c2': 0.3, 'w': 0.9, 'k': 5, 'p': 2}
2021-01-31 13:32:38,029 - pyswarms.single.local_best - INFO - Optimization finished | best cost: 3134.9366903478967, best pos: [1.53285403e+00 8.45048585e-01 1.06056815e+02 3.49220656e-01
 5.60765610e-07 7.91104887e-07 2.49933471e-07]
2021-01-31 13:32:38,084 - pyswarms.single.local_best - INFO - Optimize for 500 iters with {'c1': 0.1, 'c2': 0.3, 'w': 0.9, 'k': 5, 'p': 2}
2021-01-31 13:33:07,362 - pyswarms.single.local_best - INFO - Optimization finished | best cost: 3182.886148530483, best pos: [1.34306812e+00 8.27124817e-01 1.09944817e+02 3.48040791e-01
 2.87111238e-07 1.10428235e-06 8.68413778e-07]
2021-01-31 13:33:07,412 - pyswarms.single.local_best - INFO - Optimize for 500 iters with {'c1': 0.1, 'c2': 0.3, 'w': 0.9, 'k': 5, 'p': 2}
2021-01-31 13:33:35,977 - pyswarms.single.local_best - INFO - Optimization finished | best cost: 3173.3323046595942, best pos: [1.78375839e+00 8.76404910e-01 1.05240996e+02 3.15381301e-01
 7.73956219e-07 2.16778905e-07 1.19179433e-07]
2021-01-31 13:33:36,034 - pyswarms.single.local_best - INFO - Optimize for 500 iters with {'c1': 0.1, 'c2': 0.3, 'w': 0.9, 'k': 5, 'p': 2}
2021-01-31 13:34:04,142 - pyswarms.single.local_best - INFO - Optimization finished | best cost: 3202.1643456336233, best pos: [1.39464046e+00 8.33324322e-01 1.09473038e+02 3.45676335e-01
 1.66280911e-07 5.84982045e-07 8.12309339e-07]
2021-01-31 13:34:04,193 - pyswarms.single.local_best - INFO - Optimize for 500 iters with {'c1': 0.1, 'c2': 0.3, 'w': 0.9, 'k': 5, 'p': 2}
2021-01-31 13:34:33,007 - pyswarms.single.local_best - INFO - Optimization finished | best cost: 3234.0132113485133, best pos: [1.32075478e+00 7.90640369e-01 1.14290895e+02 3.62556638e-01
 1.02932793e-06 2.22363508e-07 6.00651889e-07]
2021-01-31 13:34:33,059 - pyswarms.single.local_best - INFO - Optimize for 500 iters with {'c1': 0.1, 'c2': 0.3, 'w': 0.9, 'k': 5, 'p': 2}
2021-01-31 13:35:00,862 - pyswarms.single.local_best - INFO - Optimization finished | best cost: 3086.4583960505806, best pos: [1.54308492e+00 8.34217028e-01 1.04214308e+02 3.66243254e-01
 4.39782171e-07 3.83068184e-07 3.67829306e-07]
2021-01-31 13:35:00,908 - pyswarms.single.local_best - INFO - Optimize for 500 iters with {'c1': 0.1, 'c2': 0.3, 'w': 0.9, 'k': 5, 'p': 2}
2021-01-31 13:35:30,942 - pyswarms.single.local_best - INFO - Optimization finished | best cost: 3207.3086535246252, best pos: [1.20637962e+00 7.53119799e-01 1.14290201e+02 3.87786737e-01
 5.53629360e-07 4.78673862e-07 1.21380047e-06]
2021-01-31 13:35:30,991 - pyswarms.single.local_best - INFO - Optimize for 500 iters with {'c1': 0.1, 'c2': 0.3, 'w': 0.9, 'k': 5, 'p': 2}
2021-01-31 13:35:59,578 - pyswarms.single.local_best - INFO - Optimization finished | best cost: 3281.9782221725463, best pos: [9.22479637e-01 5.65186477e-01 1.13758252e+02 6.08863073e-01
 6.62245926e-07 6.05415255e-07 1.24667625e-06]
2021-01-31 13:35:59,640 - pyswarms.single.local_best - INFO - Optimize for 500 iters with {'c1': 0.1, 'c2': 0.3, 'w': 0.9, 'k': 5, 'p': 2}
2021-01-31 13:36:27,480 - pyswarms.single.local_best - INFO - Optimization finished | best cost: 3191.574304096008, best pos: [1.38152076e+00 6.55481016e-01 1.03349042e+02 5.41282435e-01
 8.16422002e-08 4.38794863e-07 1.05814108e-07]
2021-01-31 13:36:27,534 - pyswarms.single.local_best - INFO - Optimize for 500 iters with {'c1': 0.1, 'c2': 0.3, 'w': 0.9, 'k': 5, 'p': 2}
2021-01-31 13:36:56,974 - pyswarms.single.local_best - INFO - Optimization finished | best cost: 3114.0632101194124, best pos: [1.67285658e+00 9.71163244e-01 1.07662849e+02 2.64585003e-01
 4.56931185e-07 1.06743675e-06 3.97188615e-07]
2021-01-31 13:36:57,027 - pyswarms.single.local_best - INFO - Optimize for 500 iters with {'c1': 0.1, 'c2': 0.3, 'w': 0.9, 'k': 5, 'p': 2}
2021-01-31 13:37:27,628 - pyswarms.single.local_best - INFO - Optimization finished | best cost: 3126.762130787104, best pos: [1.65762469e+00 8.88932204e-01 1.03909743e+02 3.19038864e-01
 1.67370636e-08 6.00538778e-07 4.60272131e-07]
2021-01-31 13:37:27,679 - pyswarms.single.local_best - INFO - Optimize for 500 iters with {'c1': 0.1, 'c2': 0.3, 'w': 0.9, 'k': 5, 'p': 2}
2021-01-31 13:37:54,992 - pyswarms.single.local_best - INFO - Optimization finished | best cost: 3152.517092996804, best pos: [1.78520179e+00 9.58685937e-01 1.04954565e+02 2.71584755e-01
 2.66272562e-07 5.41198722e-07 4.04197629e-07]
2021-01-31 13:37:55,046 - pyswarms.single.local_best - INFO - Optimize for 500 iters with {'c1': 0.1, 'c2': 0.3, 'w': 0.9, 'k': 5, 'p': 2}
2021-01-31 13:38:21,859 - pyswarms.single.local_best - INFO - Optimization finished | best cost: 3210.7762147618378, best pos: [1.99085422e+00 1.07122602e+00 1.04331087e+02 2.15194678e-01
 1.20075955e-06 3.74107566e-07 2.35471445e-07]
2021-01-31 13:38:21,913 - pyswarms.single.local_best - INFO - Optimize for 500 iters with {'c1': 0.1, 'c2': 0.3, 'w': 0.9, 'k': 5, 'p': 2}
2021-01-31 13:38:50,272 - pyswarms.single.local_best - INFO - Optimization finished | best cost: 3198.101320940314, best pos: [1.78402053e+00 9.43575197e-01 1.06684676e+02 2.70794624e-01
 1.13614434e-06 6.38604195e-07 1.03197675e-07]
2021-01-31 13:38:50,319 - pyswarms.single.local_best - INFO - Optimize for 500 iters with {'c1': 0.1, 'c2': 0.3, 'w': 0.9, 'k': 5, 'p': 2}
2021-01-31 13:39:20,708 - pyswarms.single.local_best - INFO - Optimization finished | best cost: 3155.586325730121, best pos: [1.53912844e+00 7.35643568e-01 1.01847251e+02 4.50200237e-01
 4.99923753e-08 5.86497091e-07 1.63357959e-07]
2021-01-31 13:39:20,761 - pyswarms.single.local_best - INFO - Optimize for 500 iters with {'c1': 0.1, 'c2': 0.3, 'w': 0.9, 'k': 5, 'p': 2}
2021-01-31 13:39:50,634 - pyswarms.single.local_best - INFO - Optimization finished | best cost: 3090.3763668940996, best pos: [1.30012884e+00 6.59154495e-01 1.03577116e+02 5.16152081e-01
 8.87508643e-07 3.07597836e-07 2.47183640e-07]
2021-01-31 13:39:50,690 - pyswarms.single.local_best - INFO - Optimize for 500 iters with {'c1': 0.1, 'c2': 0.3, 'w': 0.9, 'k': 5, 'p': 2}
2021-01-31 13:40:20,302 - pyswarms.single.local_best - INFO - Optimization finished | best cost: 3148.7300884531933, best pos: [1.55081862e+00 9.73452186e-01 1.12916674e+02 2.51569839e-01
 5.23030358e-07 3.36181664e-07 8.84153235e-07]
2021-01-31 13:40:20,357 - pyswarms.single.local_best - INFO - Optimize for 500 iters with {'c1': 0.1, 'c2': 0.3, 'w': 0.9, 'k': 5, 'p': 2}
2021-01-31 13:40:48,168 - pyswarms.single.local_best - INFO - Optimization finished | best cost: 3073.136734136462, best pos: [1.65842501e+00 8.77283448e-01 1.06040139e+02 3.23266612e-01
 3.76229359e-07 8.62243544e-07 1.50469553e-07]
2021-01-31 13:40:48,222 - pyswarms.single.local_best - INFO - Optimize for 500 iters with {'c1': 0.1, 'c2': 0.3, 'w': 0.9, 'k': 5, 'p': 2}
2021-01-31 13:41:17,562 - pyswarms.single.local_best - INFO - Optimization finished | best cost: 3239.08973530655, best pos: [1.74933474e+00 8.74447266e-01 1.02483092e+02 3.38559035e-01
 7.98119242e-07 3.88723120e-07 9.82943036e-08]
2021-01-31 13:41:17,624 - pyswarms.single.local_best - INFO - Optimize for 500 iters with {'c1': 0.1, 'c2': 0.3, 'w': 0.9, 'k': 5, 'p': 2}
2021-01-31 13:41:46,689 - pyswarms.single.local_best - INFO - Optimization finished | best cost: 3081.2472298023886, best pos: [1.57385312e+00 9.08355666e-01 1.08634755e+02 2.96722833e-01
 7.55217554e-07 4.93841837e-07 4.47244986e-07]
2021-01-31 13:41:46,744 - pyswarms.single.local_best - INFO - Optimize for 500 iters with {'c1': 0.1, 'c2': 0.3, 'w': 0.9, 'k': 5, 'p': 2}
2021-01-31 13:42:15,037 - pyswarms.single.local_best - INFO - Optimization finished | best cost: 3119.317664669463, best pos: [1.29218376e+00 6.72543084e-01 1.04765902e+02 5.15648728e-01
 5.93881607e-07 2.27544930e-07 2.88459046e-07]
2021-01-31 13:42:15,090 - pyswarms.single.local_best - INFO - Optimize for 500 iters with {'c1': 0.1, 'c2': 0.3, 'w': 0.9, 'k': 5, 'p': 2}
2021-01-31 13:42:45,121 - pyswarms.single.local_best - INFO - Optimization finished | best cost: 3168.25185204209, best pos: [1.20448959e+00 7.80566018e-01 1.14273881e+02 3.77502457e-01
 4.52573393e-07 8.84912682e-07 1.21993480e-06]
2021-01-31 13:42:45,177 - pyswarms.single.local_best - INFO - Optimize for 500 iters with {'c1': 0.1, 'c2': 0.3, 'w': 0.9, 'k': 5, 'p': 2}
2021-01-31 13:43:14,128 - pyswarms.single.local_best - INFO - Optimization finished | best cost: 3066.1106862533425, best pos: [1.82134799e+00 9.45122224e-01 1.07003203e+02 2.67298159e-01
 2.90033481e-07 6.69589809e-08 3.87463005e-07]
2021-01-31 13:43:14,184 - pyswarms.single.local_best - INFO - Optimize for 500 iters with {'c1': 0.1, 'c2': 0.3, 'w': 0.9, 'k': 5, 'p': 2}
2021-01-31 13:43:43,973 - pyswarms.single.local_best - INFO - Optimization finished | best cost: 3140.8410570180954, best pos: [1.41151383e+00 8.96587454e-01 1.14229244e+02 2.88147416e-01
 4.43133783e-07 4.22414901e-07 1.13801497e-06]
2021-01-31 13:43:44,037 - pyswarms.single.local_best - INFO - Optimize for 500 iters with {'c1': 0.1, 'c2': 0.3, 'w': 0.9, 'k': 5, 'p': 2}
2021-01-31 13:44:13,451 - pyswarms.single.local_best - INFO - Optimization finished | best cost: 3160.1770779688627, best pos: [1.30974906e+00 8.28933331e-01 1.14148526e+02 3.27014753e-01
 6.18400076e-07 6.21751476e-07 1.21780952e-06]
2021-01-31 13:44:13,503 - pyswarms.single.local_best - INFO - Optimize for 500 iters with {'c1': 0.1, 'c2': 0.3, 'w': 0.9, 'k': 5, 'p': 2}
2021-01-31 13:44:41,612 - pyswarms.single.local_best - INFO - Optimization finished | best cost: 3163.2735164339697, best pos: [1.95692643e+00 1.01543103e+00 1.03829294e+02 2.44027922e-01
 3.31652717e-07 2.24098728e-07 3.52607344e-07]
2021-01-31 13:44:41,668 - pyswarms.single.local_best - INFO - Optimize for 500 iters with {'c1': 0.1, 'c2': 0.3, 'w': 0.9, 'k': 5, 'p': 2}
2021-01-31 13:45:10,221 - pyswarms.single.local_best - INFO - Optimization finished | best cost: 3108.2276695665255, best pos: [1.31118940e+00 7.49552517e-01 1.06370736e+02 4.33903584e-01
 3.10372773e-07 7.32921679e-07 4.82519716e-07]
2021-01-31 13:45:10,275 - pyswarms.single.local_best - INFO - Optimize for 500 iters with {'c1': 0.1, 'c2': 0.3, 'w': 0.9, 'k': 5, 'p': 2}
2021-01-31 13:45:38,669 - pyswarms.single.local_best - INFO - Optimization finished | best cost: 2992.926355811306, best pos: [1.61517548e+00 8.36433981e-01 1.07023510e+02 3.47949392e-01
 2.44199736e-07 6.61182194e-07 1.57194682e-07]
2021-01-31 13:45:38,728 - pyswarms.single.local_best - INFO - Optimize for 500 iters with {'c1': 0.1, 'c2': 0.3, 'w': 0.9, 'k': 5, 'p': 2}
2021-01-31 13:46:06,706 - pyswarms.single.local_best - INFO - Optimization finished | best cost: 347.32814208132174, best pos: [1.36377166e+00 9.61897999e-01 1.20843875e+02 2.72762126e-01
 1.63372108e-06 1.11578980e-06 7.41248839e-07]
2021-01-31 13:46:06,766 - pyswarms.single.local_best - INFO - Optimize for 500 iters with {'c1': 0.1, 'c2': 0.3, 'w': 0.9, 'k': 5, 'p': 2}
2021-01-31 13:46:34,551 - pyswarms.single.local_best - INFO - Optimization finished | best cost: 347.1275004467696, best pos: [1.22604665e+00 9.07222761e-01 1.23926631e+02 2.93299829e-01
 1.19425485e-06 1.56038042e-06 1.57446998e-06]
2021-01-31 13:46:34,606 - pyswarms.single.local_best - INFO - Optimize for 500 iters with {'c1': 0.1, 'c2': 0.3, 'w': 0.9, 'k': 5, 'p': 2}
2021-01-31 13:47:03,231 - pyswarms.single.local_best - INFO - Optimization finished | best cost: 360.80249710450795, best pos: [1.26751367e+00 8.88823529e-01 1.23555488e+02 2.80663057e-01
 1.77529072e-06 1.17642401e-06 1.53867745e-06]
2021-01-31 13:47:03,286 - pyswarms.single.local_best - INFO - Optimize for 500 iters with {'c1': 0.1, 'c2': 0.3, 'w': 0.9, 'k': 5, 'p': 2}
2021-01-31 13:47:32,077 - pyswarms.single.local_best - INFO - Optimization finished | best cost: 345.97152882375826, best pos: [8.63884040e-01 5.56515123e-01 1.20972690e+02 6.32888440e-01
 2.32354331e-06 1.08240439e-06 8.54629426e-08]
2021-01-31 13:47:32,132 - pyswarms.single.local_best - INFO - Optimize for 500 iters with {'c1': 0.1, 'c2': 0.3, 'w': 0.9, 'k': 5, 'p': 2}
2021-01-31 13:47:59,978 - pyswarms.single.local_best - INFO - Optimization finished | best cost: 359.1283482848992, best pos: [1.44971000e+00 9.39686960e-01 1.16049376e+02 3.00167217e-01
 1.90354149e-06 1.00906306e-06 3.58731283e-08]
2021-01-31 13:48:00,030 - pyswarms.single.local_best - INFO - Optimize for 500 iters with {'c1': 0.1, 'c2': 0.3, 'w': 0.9, 'k': 5, 'p': 2}
2021-01-31 13:48:28,081 - pyswarms.single.local_best - INFO - Optimization finished | best cost: 365.56960887379114, best pos: [1.13361217e+00 7.85551585e-01 1.20673412e+02 3.83188789e-01
 2.37030976e-06 4.79396307e-07 8.85211684e-07]
2021-01-31 13:48:28,129 - pyswarms.single.local_best - INFO - Optimize for 500 iters with {'c1': 0.1, 'c2': 0.3, 'w': 0.9, 'k': 5, 'p': 2}
2021-01-31 13:48:55,331 - pyswarms.single.local_best - INFO - Optimization finished | best cost: 364.1043590253162, best pos: [1.56572098e+00 1.01345900e+00 1.17345026e+02 2.36157248e-01
 1.44651376e-06 1.59851819e-06 3.22044315e-07]
2021-01-31 13:48:55,385 - pyswarms.single.local_best - INFO - Optimize for 500 iters with {'c1': 0.1, 'c2': 0.3, 'w': 0.9, 'k': 5, 'p': 2}
2021-01-31 13:49:22,387 - pyswarms.single.local_best - INFO - Optimization finished | best cost: 367.3571622802383, best pos: [1.28503991e+00 8.97695322e-01 1.21641750e+02 3.07645090e-01
 2.33207468e-06 1.34304526e-06 3.80921553e-07]
2021-01-31 13:49:22,450 - pyswarms.single.local_best - INFO - Optimize for 500 iters with {'c1': 0.1, 'c2': 0.3, 'w': 0.9, 'k': 5, 'p': 2}
2021-01-31 13:49:50,564 - pyswarms.single.local_best - INFO - Optimization finished | best cost: 337.036677416559, best pos: [1.18272154e+00 8.95826143e-01 1.23195559e+02 3.12941654e-01
 1.70253321e-06 1.52219652e-06 1.52930183e-06]
2021-01-31 13:49:50,620 - pyswarms.single.local_best - INFO - Optimize for 500 iters with {'c1': 0.1, 'c2': 0.3, 'w': 0.9, 'k': 5, 'p': 2}
2021-01-31 13:50:18,956 - pyswarms.single.local_best - INFO - Optimization finished | best cost: 357.8708576650366, best pos: [1.65473658e+00 1.12479339e+00 1.19322119e+02 1.89503289e-01
 2.36292936e-06 1.74029173e-06 2.37672594e-07]
2021-01-31 13:50:19,009 - pyswarms.single.local_best - INFO - Optimize for 500 iters with {'c1': 0.1, 'c2': 0.3, 'w': 0.9, 'k': 5, 'p': 2}
2021-01-31 13:50:47,972 - pyswarms.single.local_best - INFO - Optimization finished | best cost: 370.4358719490988, best pos: [1.19864685e+00 8.46351390e-01 1.21265213e+02 3.36521321e-01
 2.40028215e-07 1.05734822e-06 1.40543087e-06]
2021-01-31 13:50:48,030 - pyswarms.single.local_best - INFO - Optimize for 500 iters with {'c1': 0.1, 'c2': 0.3, 'w': 0.9, 'k': 5, 'p': 2}
2021-01-31 13:51:16,692 - pyswarms.single.local_best - INFO - Optimization finished | best cost: 342.1518765941994, best pos: [1.65976271e+00 1.05430632e+00 1.19016305e+02 2.18749066e-01
 9.44666208e-07 1.40723103e-06 2.28807176e-07]
2021-01-31 13:51:16,749 - pyswarms.single.local_best - INFO - Optimize for 500 iters with {'c1': 0.1, 'c2': 0.3, 'w': 0.9, 'k': 5, 'p': 2}
2021-01-31 13:51:45,038 - pyswarms.single.local_best - INFO - Optimization finished | best cost: 372.32268055259146, best pos: [1.21972102e+00 9.24395048e-01 1.21559930e+02 2.95777044e-01
 3.03635469e-06 1.45082059e-06 1.28130417e-06]
2021-01-31 13:51:45,091 - pyswarms.single.local_best - INFO - Optimize for 500 iters with {'c1': 0.1, 'c2': 0.3, 'w': 0.9, 'k': 5, 'p': 2}
2021-01-31 13:52:13,269 - pyswarms.single.local_best - INFO - Optimization finished | best cost: 360.53731246715506, best pos: [1.13172201e+00 8.45263022e-01 1.19171598e+02 3.76709646e-01
 2.32558186e-06 4.89111455e-07 9.81670756e-07]
2021-01-31 13:52:13,323 - pyswarms.single.local_best - INFO - Optimize for 500 iters with {'c1': 0.1, 'c2': 0.3, 'w': 0.9, 'k': 5, 'p': 2}
2021-01-31 13:52:40,703 - pyswarms.single.local_best - INFO - Optimization finished | best cost: 361.8158726295042, best pos: [7.77446449e-01 5.79413437e-01 1.20297648e+02 6.49647472e-01
 1.51223478e-06 1.27706970e-06 1.83247618e-06]
2021-01-31 13:52:40,756 - pyswarms.single.local_best - INFO - Optimize for 500 iters with {'c1': 0.1, 'c2': 0.3, 'w': 0.9, 'k': 5, 'p': 2}
2021-01-31 13:53:07,231 - pyswarms.single.local_best - INFO - Optimization finished | best cost: 359.548557521734, best pos: [1.08092021e+00 7.50885375e-01 1.20132441e+02 4.12964221e-01
 2.77922907e-06 2.52933126e-06 1.31678474e-07]
2021-01-31 13:53:07,287 - pyswarms.single.local_best - INFO - Optimize for 500 iters with {'c1': 0.1, 'c2': 0.3, 'w': 0.9, 'k': 5, 'p': 2}
2021-01-31 13:53:34,903 - pyswarms.single.local_best - INFO - Optimization finished | best cost: 411.1850527710958, best pos: [1.93885803e+00 1.39052620e+00 1.22650085e+02 9.34080259e-02
 6.37023480e-07 8.36027832e-07 1.22221919e-06]
2021-01-31 13:53:34,957 - pyswarms.single.local_best - INFO - Optimize for 500 iters with {'c1': 0.1, 'c2': 0.3, 'w': 0.9, 'k': 5, 'p': 2}
2021-01-31 13:54:02,618 - pyswarms.single.local_best - INFO - Optimization finished | best cost: 385.7921388244232, best pos: [1.16061221e+00 8.29017325e-01 1.22350349e+02 3.43909579e-01
 2.79876604e-06 2.29326633e-06 6.43689566e-07]
2021-01-31 13:54:02,675 - pyswarms.single.local_best - INFO - Optimize for 500 iters with {'c1': 0.1, 'c2': 0.3, 'w': 0.9, 'k': 5, 'p': 2}
2021-01-31 13:54:30,470 - pyswarms.single.local_best - INFO - Optimization finished | best cost: 370.31052528415125, best pos: [1.59034991e+00 1.17127245e+00 1.18831957e+02 1.99204318e-01
 1.55643572e-07 1.80749398e-06 7.85639465e-07]
2021-01-31 13:54:30,520 - pyswarms.single.local_best - INFO - Optimize for 500 iters with {'c1': 0.1, 'c2': 0.3, 'w': 0.9, 'k': 5, 'p': 2}
2021-01-31 13:54:59,246 - pyswarms.single.local_best - INFO - Optimization finished | best cost: 378.05649538644445, best pos: [1.59923228e+00 1.11703473e+00 1.21674063e+02 1.77205582e-01
 1.85902889e-06 2.17000349e-07 1.15328534e-06]
2021-01-31 13:54:59,307 - pyswarms.single.local_best - INFO - Optimize for 500 iters with {'c1': 0.1, 'c2': 0.3, 'w': 0.9, 'k': 5, 'p': 2}
2021-01-31 13:55:27,367 - pyswarms.single.local_best - INFO - Optimization finished | best cost: 381.75881929744787, best pos: [1.20478534e+00 8.83620867e-01 1.21505530e+02 3.20039960e-01
 2.55928487e-06 1.13978868e-07 1.32237299e-06]
2021-01-31 13:55:27,418 - pyswarms.single.local_best - INFO - Optimize for 500 iters with {'c1': 0.1, 'c2': 0.3, 'w': 0.9, 'k': 5, 'p': 2}
2021-01-31 13:55:55,415 - pyswarms.single.local_best - INFO - Optimization finished | best cost: 379.6880175112958, best pos: [1.29099201e+00 8.58068753e-01 1.20274828e+02 3.14994612e-01
 2.65518921e-06 2.09778919e-06 1.54965045e-07]
2021-01-31 13:55:55,461 - pyswarms.single.local_best - INFO - Optimize for 500 iters with {'c1': 0.1, 'c2': 0.3, 'w': 0.9, 'k': 5, 'p': 2}
2021-01-31 13:56:23,681 - pyswarms.single.local_best - INFO - Optimization finished | best cost: 309.514625624769, best pos: [8.89383771e-01 6.09026705e-01 1.17095473e+02 6.09233857e-01
 3.20790348e-07 1.02228894e-06 1.10615670e-06]
2021-01-31 13:56:23,729 - pyswarms.single.local_best - INFO - Optimize for 500 iters with {'c1': 0.1, 'c2': 0.3, 'w': 0.9, 'k': 5, 'p': 2}
2021-01-31 13:56:50,698 - pyswarms.single.local_best - INFO - Optimization finished | best cost: 362.66113134379134, best pos: [8.79239963e-01 6.17803753e-01 1.19148274e+02 5.83856411e-01
 2.86421761e-06 7.92170821e-07 6.24605768e-07]
2021-01-31 13:56:50,755 - pyswarms.single.local_best - INFO - Optimize for 500 iters with {'c1': 0.1, 'c2': 0.3, 'w': 0.9, 'k': 5, 'p': 2}
2021-01-31 13:57:19,166 - pyswarms.single.local_best - INFO - Optimization finished | best cost: 391.32523236718123, best pos: [1.91277973e+00 1.35246605e+00 1.20519858e+02 1.09457879e-01
 4.14890544e-07 9.02246242e-08 1.14147898e-06]
2021-01-31 13:57:19,221 - pyswarms.single.local_best - INFO - Optimize for 500 iters with {'c1': 0.1, 'c2': 0.3, 'w': 0.9, 'k': 5, 'p': 2}
2021-01-31 13:57:47,686 - pyswarms.single.local_best - INFO - Optimization finished | best cost: 362.84481346391703, best pos: [9.13935528e-01 6.73595441e-01 1.21038669e+02 5.07972548e-01
 2.91066164e-06 1.51079903e-06 9.87757925e-07]
2021-01-31 13:57:47,749 - pyswarms.single.local_best - INFO - Optimize for 500 iters with {'c1': 0.1, 'c2': 0.3, 'w': 0.9, 'k': 5, 'p': 2}
2021-01-31 13:58:15,830 - pyswarms.single.local_best - INFO - Optimization finished | best cost: 346.2688441294472, best pos: [9.77514562e-01 7.24275566e-01 1.18963763e+02 4.65679978e-01
 1.12817678e-06 2.00502638e-06 1.30653751e-06]
2021-01-31 13:58:15,880 - pyswarms.single.local_best - INFO - Optimize for 500 iters with {'c1': 0.1, 'c2': 0.3, 'w': 0.9, 'k': 5, 'p': 2}
2021-01-31 13:58:44,231 - pyswarms.single.local_best - INFO - Optimization finished | best cost: 378.8479010746589, best pos: [1.26732500e+00 8.77748470e-01 1.20193732e+02 3.21891338e-01
 2.96041034e-06 9.75487146e-07 2.90365171e-07]
2021-01-31 13:58:44,284 - pyswarms.single.local_best - INFO - Optimize for 500 iters with {'c1': 0.1, 'c2': 0.3, 'w': 0.9, 'k': 5, 'p': 2}
2021-01-31 13:59:12,196 - pyswarms.single.local_best - INFO - Optimization finished | best cost: 360.08054786739103, best pos: [1.84179288e+00 1.37411842e+00 1.22769068e+02 1.09904013e-01
 1.05690764e-06 1.38614599e-06 1.08790769e-06]
2021-01-31 13:59:12,249 - pyswarms.single.local_best - INFO - Optimize for 500 iters with {'c1': 0.1, 'c2': 0.3, 'w': 0.9, 'k': 5, 'p': 2}
2021-01-31 13:59:40,445 - pyswarms.single.local_best - INFO - Optimization finished | best cost: 362.8786650048578, best pos: [1.49215146e+00 1.01088270e+00 1.21104264e+02 2.34505078e-01
 2.77383353e-06 2.40834382e-07 4.94011709e-07]
2021-01-31 13:59:40,491 - pyswarms.single.local_best - INFO - Optimize for 500 iters with {'c1': 0.1, 'c2': 0.3, 'w': 0.9, 'k': 5, 'p': 2}
2021-01-31 14:00:07,099 - pyswarms.single.local_best - INFO - Optimization finished | best cost: 318.23488494501674, best pos: [1.28949348e+00 8.94314939e-01 1.20940801e+02 3.19329285e-01
 1.87650091e-06 2.11780079e-06 1.36288225e-07]
2021-01-31 14:00:07,151 - pyswarms.single.local_best - INFO - Optimize for 500 iters with {'c1': 0.1, 'c2': 0.3, 'w': 0.9, 'k': 5, 'p': 2}
2021-01-31 14:00:35,814 - pyswarms.single.local_best - INFO - Optimization finished | best cost: 368.97976492185717, best pos: [1.35541701e+00 9.20056394e-01 1.21640685e+02 2.82431570e-01
 1.45002566e-06 1.09217063e-06 6.73170854e-07]
2021-01-31 14:00:35,868 - pyswarms.single.local_best - INFO - Optimize for 500 iters with {'c1': 0.1, 'c2': 0.3, 'w': 0.9, 'k': 5, 'p': 2}
2021-01-31 14:01:02,218 - pyswarms.single.local_best - INFO - Optimization finished | best cost: 350.76355818157106, best pos: [1.95561365e+00 1.46862459e+00 1.19839025e+02 9.03086235e-02
 4.97492879e-09 7.00213104e-07 1.36125471e-06]
2021-01-31 14:01:02,272 - pyswarms.single.local_best - INFO - Optimize for 500 iters with {'c1': 0.1, 'c2': 0.3, 'w': 0.9, 'k': 5, 'p': 2}
2021-01-31 14:01:29,001 - pyswarms.single.local_best - INFO - Optimization finished | best cost: 355.83050509774193, best pos: [1.31687346e+00 9.49728347e-01 1.19809165e+02 2.76464333e-01
 2.99220946e-06 1.20730032e-06 8.31713376e-07]
2021-01-31 14:01:29,057 - pyswarms.single.local_best - INFO - Optimize for 500 iters with {'c1': 0.1, 'c2': 0.3, 'w': 0.9, 'k': 5, 'p': 2}
2021-01-31 14:01:57,670 - pyswarms.single.local_best - INFO - Optimization finished | best cost: 349.55289495974444, best pos: [1.71621367e+00 1.24465912e+00 1.19822154e+02 1.51255265e-01
 1.02896304e-07 4.81847390e-07 1.32334034e-06]
2021-01-31 14:01:57,722 - pyswarms.single.local_best - INFO - Optimize for 500 iters with {'c1': 0.1, 'c2': 0.3, 'w': 0.9, 'k': 5, 'p': 2}
2021-01-31 14:02:25,612 - pyswarms.single.local_best - INFO - Optimization finished | best cost: 367.8336642769687, best pos: [1.87727973e+00 1.41716258e+00 1.22182620e+02 8.95123129e-02
 2.66292059e-06 5.79719893e-07 1.27357969e-06]
2021-01-31 14:02:25,668 - pyswarms.single.local_best - INFO - Optimize for 500 iters with {'c1': 0.1, 'c2': 0.3, 'w': 0.9, 'k': 5, 'p': 2}
2021-01-31 14:02:53,043 - pyswarms.single.local_best - INFO - Optimization finished | best cost: 364.37656299919, best pos: [1.07496701e+00 7.41005961e-01 1.19918727e+02 4.31248712e-01
 3.03632949e-06 1.62498839e-06 3.95244807e-08]
2021-01-31 14:02:53,096 - pyswarms.single.local_best - INFO - Optimize for 500 iters with {'c1': 0.1, 'c2': 0.3, 'w': 0.9, 'k': 5, 'p': 2}
2021-01-31 14:03:21,748 - pyswarms.single.local_best - INFO - Optimization finished | best cost: 336.2507648944203, best pos: [1.32298185e+00 9.35081394e-01 1.21446654e+02 2.72218298e-01
 3.01191138e-06 1.81274482e-06 6.14696136e-07]
2021-01-31 14:03:21,804 - pyswarms.single.local_best - INFO - Optimize for 500 iters with {'c1': 0.1, 'c2': 0.3, 'w': 0.9, 'k': 5, 'p': 2}
2021-01-31 14:03:50,258 - pyswarms.single.local_best - INFO - Optimization finished | best cost: 347.9014723038848, best pos: [8.55419228e-01 6.01873427e-01 1.18240915e+02 6.13753026e-01
 1.35902344e-06 3.77453699e-07 1.44518025e-06]
2021-01-31 14:03:50,309 - pyswarms.single.local_best - INFO - Optimize for 500 iters with {'c1': 0.1, 'c2': 0.3, 'w': 0.9, 'k': 5, 'p': 2}
2021-01-31 14:04:17,024 - pyswarms.single.local_best - INFO - Optimization finished | best cost: 377.25420099239284, best pos: [1.70984985e+00 1.25090164e+00 1.19589295e+02 1.49481060e-01
 1.43979930e-06 1.78404418e-06 9.39589924e-07]
2021-01-31 14:04:17,074 - pyswarms.single.local_best - INFO - Optimize for 500 iters with {'c1': 0.1, 'c2': 0.3, 'w': 0.9, 'k': 5, 'p': 2}
2021-01-31 14:04:44,384 - pyswarms.single.local_best - INFO - Optimization finished | best cost: 310.9060956300083, best pos: [9.21235670e-01 6.20862324e-01 1.16970701e+02 5.72458257e-01
 7.69233404e-08 1.58955330e-06 1.13997846e-06]
2021-01-31 14:04:44,438 - pyswarms.single.local_best - INFO - Optimize for 500 iters with {'c1': 0.1, 'c2': 0.3, 'w': 0.9, 'k': 5, 'p': 2}
2021-01-31 14:05:11,953 - pyswarms.single.local_best - INFO - Optimization finished | best cost: 328.6126974925893, best pos: [1.45925170e+00 1.05079017e+00 1.18344320e+02 2.37990406e-01
 1.66149897e-06 1.84864010e-06 6.37133120e-07]
2021-01-31 14:05:12,007 - pyswarms.single.local_best - INFO - Optimize for 500 iters with {'c1': 0.1, 'c2': 0.3, 'w': 0.9, 'k': 5, 'p': 2}
2021-01-31 14:05:38,750 - pyswarms.single.local_best - INFO - Optimization finished | best cost: 358.63193706080324, best pos: [1.12748118e+00 7.95978133e-01 1.20230629e+02 3.85633620e-01
 2.46096449e-06 1.26334032e-06 6.23892569e-07]
2021-01-31 14:05:38,808 - pyswarms.single.local_best - INFO - Optimize for 500 iters with {'c1': 0.1, 'c2': 0.3, 'w': 0.9, 'k': 5, 'p': 2}
2021-01-31 14:06:07,811 - pyswarms.single.local_best - INFO - Optimization finished | best cost: 354.5246053700197, best pos: [1.54904120e+00 1.07612297e+00 1.19508794e+02 2.09450455e-01
 9.90109233e-08 1.65566276e-06 1.02789529e-06]
2021-01-31 14:06:07,868 - pyswarms.single.local_best - INFO - Optimize for 500 iters with {'c1': 0.1, 'c2': 0.3, 'w': 0.9, 'k': 5, 'p': 2}
2021-01-31 14:06:35,148 - pyswarms.single.local_best - INFO - Optimization finished | best cost: 352.28164757998314, best pos: [1.31863108e+00 9.31704844e-01 1.20531758e+02 2.78762259e-01
 3.10615748e-07 1.47444978e-06 1.42638861e-06]
2021-01-31 14:06:35,204 - pyswarms.single.local_best - INFO - Optimize for 500 iters with {'c1': 0.1, 'c2': 0.3, 'w': 0.9, 'k': 5, 'p': 2}
2021-01-31 14:07:03,839 - pyswarms.single.local_best - INFO - Optimization finished | best cost: 354.5162067880774, best pos: [1.18381609e+00 8.95521148e-01 1.22202198e+02 3.11933110e-01
 2.85935916e-06 1.56022418e-06 1.26494108e-06]
2021-01-31 14:07:03,900 - pyswarms.single.local_best - INFO - Optimize for 500 iters with {'c1': 0.1, 'c2': 0.3, 'w': 0.9, 'k': 5, 'p': 2}
2021-01-31 14:07:32,379 - pyswarms.single.local_best - INFO - Optimization finished | best cost: 367.9598783910889, best pos: [1.39448276e+00 9.49650309e-01 1.17582892e+02 2.84044755e-01
 1.17720798e-06 1.40229917e-06 5.50100149e-07]
2021-01-31 14:07:32,441 - pyswarms.single.local_best - INFO - Optimize for 500 iters with {'c1': 0.1, 'c2': 0.3, 'w': 0.9, 'k': 5, 'p': 2}
2021-01-31 14:08:00,601 - pyswarms.single.local_best - INFO - Optimization finished | best cost: 348.3485118449273, best pos: [1.43233993e+00 1.00524025e+00 1.19767662e+02 2.43079332e-01
 4.47191965e-07 1.40387720e-06 1.09969053e-06]
2021-01-31 14:08:00,648 - pyswarms.single.local_best - INFO - Optimize for 500 iters with {'c1': 0.1, 'c2': 0.3, 'w': 0.9, 'k': 5, 'p': 2}
2021-01-31 14:08:26,885 - pyswarms.single.local_best - INFO - Optimization finished | best cost: 363.89702948935604, best pos: [1.46512274e+00 1.00123653e+00 1.18103226e+02 2.55737292e-01
 6.38854401e-07 6.35640605e-07 8.41658677e-07]
2021-01-31 14:08:26,939 - pyswarms.single.local_best - INFO - Optimize for 500 iters with {'c1': 0.1, 'c2': 0.3, 'w': 0.9, 'k': 5, 'p': 2}
2021-01-31 14:08:54,995 - pyswarms.single.local_best - INFO - Optimization finished | best cost: 360.2407699308046, best pos: [1.28184213e+00 9.03875688e-01 1.13713494e+02 3.39338753e-01
 2.91219105e-06 1.40938551e-06 1.34585651e-07]
2021-01-31 14:08:55,052 - pyswarms.single.local_best - INFO - Optimize for 500 iters with {'c1': 0.1, 'c2': 0.3, 'w': 0.9, 'k': 5, 'p': 2}
2021-01-31 14:09:22,354 - pyswarms.single.local_best - INFO - Optimization finished | best cost: 377.3680504824364, best pos: [1.23240928e+00 9.17619331e-01 1.19389335e+02 3.07569201e-01
 2.21713825e-06 9.32459253e-07 1.25684560e-06]
2021-01-31 14:09:22,410 - pyswarms.single.local_best - INFO - Optimize for 500 iters with {'c1': 0.1, 'c2': 0.3, 'w': 0.9, 'k': 5, 'p': 2}
2021-01-31 14:09:50,162 - pyswarms.single.local_best - INFO - Optimization finished | best cost: 359.70751040870266, best pos: [1.02526471e+00 7.21912447e-01 1.22042404e+02 4.48940974e-01
 2.63990921e-06 5.21116380e-07 7.66274096e-07]
2021-01-31 14:09:50,217 - pyswarms.single.local_best - INFO - Optimize for 500 iters with {'c1': 0.1, 'c2': 0.3, 'w': 0.9, 'k': 5, 'p': 2}
2021-01-31 14:10:17,214 - pyswarms.single.local_best - INFO - Optimization finished | best cost: 387.07949415498297, best pos: [1.11811540e+00 7.49845062e-01 1.18157706e+02 4.31069046e-01
 1.83789016e-07 8.10194643e-07 9.83281820e-07]
2021-01-31 14:10:17,267 - pyswarms.single.local_best - INFO - Optimize for 500 iters with {'c1': 0.1, 'c2': 0.3, 'w': 0.9, 'k': 5, 'p': 2}
2021-01-31 14:10:45,518 - pyswarms.single.local_best - INFO - Optimization finished | best cost: 339.4642793676095, best pos: [1.74932825e+00 1.21976774e+00 1.21388582e+02 1.47699537e-01
 2.52209968e-07 1.51341312e-06 9.90719711e-07]
2021-01-31 14:10:45,572 - pyswarms.single.local_best - INFO - Optimize for 500 iters with {'c1': 0.1, 'c2': 0.3, 'w': 0.9, 'k': 5, 'p': 2}
2021-01-31 14:11:12,977 - pyswarms.single.local_best - INFO - Optimization finished | best cost: 350.3501861563734, best pos: [1.43340353e+00 9.33076668e-01 1.17788104e+02 2.92974431e-01
 1.40346428e-06 1.34557392e-06 1.59064857e-07]
2021-01-31 14:11:13,032 - pyswarms.single.local_best - INFO - Optimize for 500 iters with {'c1': 0.1, 'c2': 0.3, 'w': 0.9, 'k': 5, 'p': 2}
2021-01-31 14:11:40,212 - pyswarms.single.local_best - INFO - Optimization finished | best cost: 355.6945999321656, best pos: [1.21366781e+00 8.23066573e-01 1.20442184e+02 3.51548364e-01
 2.91524587e-06 1.64604911e-06 1.21358530e-07]
2021-01-31 14:11:40,265 - pyswarms.single.local_best - INFO - Optimize for 500 iters with {'c1': 0.1, 'c2': 0.3, 'w': 0.9, 'k': 5, 'p': 2}
2021-01-31 14:12:08,464 - pyswarms.single.local_best - INFO - Optimization finished | best cost: 321.0134547890141, best pos: [9.88407403e-01 6.82123832e-01 1.14870100e+02 5.19552683e-01
 5.94512444e-07 2.84164152e-07 1.51155290e-06]
2021-01-31 14:12:08,520 - pyswarms.single.local_best - INFO - Optimize for 500 iters with {'c1': 0.1, 'c2': 0.3, 'w': 0.9, 'k': 5, 'p': 2}
2021-01-31 14:12:37,152 - pyswarms.single.local_best - INFO - Optimization finished | best cost: 394.1351835094923, best pos: [1.59348635e+00 1.20043552e+00 1.23419798e+02 1.54782870e-01
 7.54916982e-07 1.53214067e-06 1.74008061e-06]
2021-01-31 14:12:37,205 - pyswarms.single.local_best - INFO - Optimize for 500 iters with {'c1': 0.1, 'c2': 0.3, 'w': 0.9, 'k': 5, 'p': 2}
2021-01-31 14:13:05,563 - pyswarms.single.local_best - INFO - Optimization finished | best cost: 368.24664052992773, best pos: [1.45413221e+00 1.13122841e+00 1.17685735e+02 2.19699898e-01
 1.45891070e-06 1.89847610e-06 1.01969865e-06]
2021-01-31 14:13:05,612 - pyswarms.single.local_best - INFO - Optimize for 500 iters with {'c1': 0.1, 'c2': 0.3, 'w': 0.9, 'k': 5, 'p': 2}
2021-01-31 14:13:34,948 - pyswarms.single.local_best - INFO - Optimization finished | best cost: 330.2670818438983, best pos: [8.49980934e-01 6.14591080e-01 1.19949296e+02 5.89428244e-01
 1.74056852e-06 2.01942632e-06 7.69457354e-07]
2021-01-31 14:13:35,002 - pyswarms.single.local_best - INFO - Optimize for 500 iters with {'c1': 0.1, 'c2': 0.3, 'w': 0.9, 'k': 5, 'p': 2}
2021-01-31 14:14:03,063 - pyswarms.single.local_best - INFO - Optimization finished | best cost: 343.06549704802416, best pos: [1.17324558e+00 8.43683975e-01 1.20649246e+02 3.51589734e-01
 4.49055088e-08 2.53127631e-06 1.05503766e-06]
2021-01-31 14:14:03,120 - pyswarms.single.local_best - INFO - Optimize for 500 iters with {'c1': 0.1, 'c2': 0.3, 'w': 0.9, 'k': 5, 'p': 2}
2021-01-31 14:14:31,710 - pyswarms.single.local_best - INFO - Optimization finished | best cost: 365.80496936970746, best pos: [1.17235389e+00 7.93159228e-01 1.21845866e+02 3.63918636e-01
 1.80731318e-06 6.57866691e-07 8.86104672e-07]
2021-01-31 14:14:31,770 - pyswarms.single.local_best - INFO - Optimize for 500 iters with {'c1': 0.1, 'c2': 0.3, 'w': 0.9, 'k': 5, 'p': 2}
2021-01-31 14:15:00,186 - pyswarms.single.local_best - INFO - Optimization finished | best cost: 332.5691333516921, best pos: [1.72238568e+00 1.14098233e+00 1.19858105e+02 1.84764932e-01
 2.45321335e-06 1.95137342e-07 2.24017105e-07]
2021-01-31 14:15:00,239 - pyswarms.single.local_best - INFO - Optimize for 500 iters with {'c1': 0.1, 'c2': 0.3, 'w': 0.9, 'k': 5, 'p': 2}
2021-01-31 14:15:29,202 - pyswarms.single.local_best - INFO - Optimization finished | best cost: 349.82723332324736, best pos: [1.93994976e+00 1.27628510e+00 1.20189712e+02 1.20942709e-01
 1.81277715e-07 2.37402872e-06 6.49424554e-07]
2021-01-31 14:15:29,257 - pyswarms.single.local_best - INFO - Optimize for 500 iters with {'c1': 0.1, 'c2': 0.3, 'w': 0.9, 'k': 5, 'p': 2}
2021-01-31 14:15:57,468 - pyswarms.single.local_best - INFO - Optimization finished | best cost: 353.5397309104441, best pos: [1.68493832e+00 1.09445148e+00 1.16667982e+02 2.02914720e-01
 1.25267240e-06 2.72165733e-07 5.59427197e-07]
2021-01-31 14:15:57,521 - pyswarms.single.local_best - INFO - Optimize for 500 iters with {'c1': 0.1, 'c2': 0.3, 'w': 0.9, 'k': 5, 'p': 2}
2021-01-31 14:16:25,712 - pyswarms.single.local_best - INFO - Optimization finished | best cost: 348.67750000198237, best pos: [1.33230290e+00 9.18130603e-01 1.19662725e+02 2.98522434e-01
 2.26224411e-06 1.74972270e-06 2.40741303e-07]
2021-01-31 14:16:25,770 - pyswarms.single.local_best - INFO - Optimize for 500 iters with {'c1': 0.1, 'c2': 0.3, 'w': 0.9, 'k': 5, 'p': 2}
2021-01-31 14:16:52,359 - pyswarms.single.local_best - INFO - Optimization finished | best cost: 376.2179736353687, best pos: [1.51405740e+00 1.00524269e+00 1.21446898e+02 2.30878341e-01
 2.84653301e-06 1.03222107e-06 2.05981623e-07]
2021-01-31 14:16:52,421 - pyswarms.single.local_best - INFO - Optimize for 500 iters with {'c1': 0.1, 'c2': 0.3, 'w': 0.9, 'k': 5, 'p': 2}
2021-01-31 14:17:20,662 - pyswarms.single.local_best - INFO - Optimization finished | best cost: 384.4124514037367, best pos: [1.10680927e+00 7.44330152e-01 1.22369462e+02 4.26629056e-01
 2.65033305e-06 9.18504118e-08 3.50152802e-07]
2021-01-31 14:17:20,721 - pyswarms.single.local_best - INFO - Optimize for 500 iters with {'c1': 0.1, 'c2': 0.3, 'w': 0.9, 'k': 5, 'p': 2}
2021-01-31 14:17:47,593 - pyswarms.single.local_best - INFO - Optimization finished | best cost: 355.51716324993396, best pos: [9.85179943e-01 7.13426136e-01 1.21387060e+02 4.63118382e-01
 1.57808911e-06 2.34230419e-07 1.69823679e-06]
2021-01-31 14:17:47,650 - pyswarms.single.local_best - INFO - Optimize for 500 iters with {'c1': 0.1, 'c2': 0.3, 'w': 0.9, 'k': 5, 'p': 2}
2021-01-31 14:18:16,112 - pyswarms.single.local_best - INFO - Optimization finished | best cost: 356.4853398104244, best pos: [1.52225632e+00 1.08663980e+00 1.19530823e+02 2.06284006e-01
 1.57241325e-06 6.16906035e-07 1.08523610e-06]
2021-01-31 14:18:16,167 - pyswarms.single.local_best - INFO - Optimize for 500 iters with {'c1': 0.1, 'c2': 0.3, 'w': 0.9, 'k': 5, 'p': 2}
2021-01-31 14:18:44,348 - pyswarms.single.local_best - INFO - Optimization finished | best cost: 340.3007072422147, best pos: [1.28966218e+00 9.25343272e-01 1.20650196e+02 2.92529861e-01
 1.03928077e-07 1.31833887e-06 1.45524131e-06]
2021-01-31 14:18:44,401 - pyswarms.single.local_best - INFO - Optimize for 500 iters with {'c1': 0.1, 'c2': 0.3, 'w': 0.9, 'k': 5, 'p': 2}
2021-01-31 14:19:12,698 - pyswarms.single.local_best - INFO - Optimization finished | best cost: 344.12681566884464, best pos: [1.60196207e+00 1.15248819e+00 1.20443464e+02 1.84494077e-01
 7.49659619e-07 2.21034059e-06 8.49575857e-07]
2021-01-31 14:19:12,754 - pyswarms.single.local_best - INFO - Optimize for 500 iters with {'c1': 0.1, 'c2': 0.3, 'w': 0.9, 'k': 5, 'p': 2}
2021-01-31 14:19:41,281 - pyswarms.single.local_best - INFO - Optimization finished | best cost: 350.46752281957265, best pos: [1.17669130e+00 8.47534500e-01 1.20992360e+02 3.36903889e-01
 1.78674944e-06 2.64139464e-06 7.88864720e-07]
2021-01-31 14:19:41,338 - pyswarms.single.local_best - INFO - Optimize for 500 iters with {'c1': 0.1, 'c2': 0.3, 'w': 0.9, 'k': 5, 'p': 2}
2021-01-31 14:20:09,236 - pyswarms.single.local_best - INFO - Optimization finished | best cost: 366.1406548937358, best pos: [1.42929551e+00 9.67911732e-01 1.20133034e+02 2.60387384e-01
 2.72718877e-06 1.21139771e-06 3.09628691e-07]
2021-01-31 14:20:09,293 - pyswarms.single.local_best - INFO - Optimize for 500 iters with {'c1': 0.1, 'c2': 0.3, 'w': 0.9, 'k': 5, 'p': 2}
2021-01-31 14:20:37,351 - pyswarms.single.local_best - INFO - Optimization finished | best cost: 354.9538379843856, best pos: [1.20517429e+00 8.53392101e-01 1.20545571e+02 3.41882168e-01
 7.18297464e-07 5.24604458e-07 1.32016289e-06]
2021-01-31 14:20:37,402 - pyswarms.single.local_best - INFO - Optimize for 500 iters with {'c1': 0.1, 'c2': 0.3, 'w': 0.9, 'k': 5, 'p': 2}
2021-01-31 14:21:05,321 - pyswarms.single.local_best - INFO - Optimization finished | best cost: 359.5087131212615, best pos: [1.54126724e+00 1.11471367e+00 1.19454100e+02 2.10617730e-01
 1.54091028e-06 1.53594907e-06 6.57522484e-07]
2021-01-31 14:21:05,378 - pyswarms.single.local_best - INFO - Optimize for 500 iters with {'c1': 0.1, 'c2': 0.3, 'w': 0.9, 'k': 5, 'p': 2}
2021-01-31 14:21:33,062 - pyswarms.single.local_best - INFO - Optimization finished | best cost: 351.5992712375862, best pos: [1.03729810e+00 7.11735413e-01 1.21264704e+02 4.46697944e-01
 1.49893311e-06 2.41959298e-06 3.89441588e-07]
2021-01-31 14:21:33,109 - pyswarms.single.local_best - INFO - Optimize for 500 iters with {'c1': 0.1, 'c2': 0.3, 'w': 0.9, 'k': 5, 'p': 2}
2021-01-31 14:22:01,003 - pyswarms.single.local_best - INFO - Optimization finished | best cost: 354.70316169767074, best pos: [1.74795630e+00 1.14737830e+00 1.19749242e+02 1.89108184e-01
 1.45507952e-06 6.33373848e-07 2.41101308e-07]
2021-01-31 14:22:01,062 - pyswarms.single.local_best - INFO - Optimize for 500 iters with {'c1': 0.1, 'c2': 0.3, 'w': 0.9, 'k': 5, 'p': 2}
2021-01-31 14:22:29,021 - pyswarms.single.local_best - INFO - Optimization finished | best cost: 368.29676317866813, best pos: [1.47749474e+00 1.06398645e+00 1.19836147e+02 2.31762421e-01
 2.99801674e-06 1.68883983e-06 2.33820071e-07]
2021-01-31 14:22:29,079 - pyswarms.single.local_best - INFO - Optimize for 500 iters with {'c1': 0.1, 'c2': 0.3, 'w': 0.9, 'k': 5, 'p': 2}
2021-01-31 14:22:57,288 - pyswarms.single.local_best - INFO - Optimization finished | best cost: 316.28133306449024, best pos: [1.20193035e+00 8.34354283e-01 1.20696247e+02 3.37232364e-01
 1.10727857e-06 1.49235898e-06 1.17539867e-06]
2021-01-31 14:22:57,340 - pyswarms.single.local_best - INFO - Optimize for 500 iters with {'c1': 0.1, 'c2': 0.3, 'w': 0.9, 'k': 5, 'p': 2}
2021-01-31 14:23:25,879 - pyswarms.single.local_best - INFO - Optimization finished | best cost: 381.9179198271146, best pos: [1.19941931e+00 8.27501343e-01 1.20178576e+02 3.64308678e-01
 1.55818747e-06 1.40011398e-06 4.83395905e-07]
2021-01-31 14:23:25,937 - pyswarms.single.local_best - INFO - Optimize for 500 iters with {'c1': 0.1, 'c2': 0.3, 'w': 0.9, 'k': 5, 'p': 2}
2021-01-31 14:23:53,558 - pyswarms.single.local_best - INFO - Optimization finished | best cost: 374.4544195737278, best pos: [1.47303410e+00 1.11255835e+00 1.20895747e+02 2.02899071e-01
 1.22500552e-06 1.70598926e-06 1.41281683e-06]
2021-01-31 14:23:53,609 - pyswarms.single.local_best - INFO - Optimize for 500 iters with {'c1': 0.1, 'c2': 0.3, 'w': 0.9, 'k': 5, 'p': 2}
2021-01-31 14:24:21,852 - pyswarms.single.local_best - INFO - Optimization finished | best cost: 344.4973288188421, best pos: [1.68109463e+00 1.25315225e+00 1.21562941e+02 1.48163026e-01
 1.92269982e-06 1.29310334e-06 9.31023607e-07]
2021-01-31 14:24:21,907 - pyswarms.single.local_best - INFO - Optimize for 500 iters with {'c1': 0.1, 'c2': 0.3, 'w': 0.9, 'k': 5, 'p': 2}
2021-01-31 14:24:49,423 - pyswarms.single.local_best - INFO - Optimization finished | best cost: 340.3065447592214, best pos: [1.63194332e+00 1.19737271e+00 1.23269764e+02 1.59515140e-01
 1.45643309e-06 2.16782692e-06 9.43474881e-07]
2021-01-31 14:24:49,484 - pyswarms.single.local_best - INFO - Optimize for 500 iters with {'c1': 0.1, 'c2': 0.3, 'w': 0.9, 'k': 5, 'p': 2}
2021-01-31 14:25:18,044 - pyswarms.single.local_best - INFO - Optimization finished | best cost: 395.06305601880746, best pos: [1.12535370e+00 8.43291268e-01 1.22255996e+02 3.51345046e-01
 2.46137167e-06 6.20970538e-07 1.45370286e-06]
2021-01-31 14:25:18,107 - pyswarms.single.local_best - INFO - Optimize for 500 iters with {'c1': 0.1, 'c2': 0.3, 'w': 0.9, 'k': 5, 'p': 2}
2021-01-31 14:25:45,751 - pyswarms.single.local_best - INFO - Optimization finished | best cost: 355.5218971366807, best pos: [1.51324221e+00 1.00555859e+00 1.19694018e+02 2.48334777e-01
 1.51945849e-06 9.61703973e-07 3.30086967e-07]
2021-01-31 14:25:45,805 - pyswarms.single.local_best - INFO - Optimize for 500 iters with {'c1': 0.1, 'c2': 0.3, 'w': 0.9, 'k': 5, 'p': 2}
2021-01-31 14:26:13,518 - pyswarms.single.local_best - INFO - Optimization finished | best cost: 374.43938758021216, best pos: [1.62046844e+00 1.06991736e+00 1.20324175e+02 2.02621530e-01
 9.03878477e-07 7.40744163e-07 7.31065698e-07]
2021-01-31 14:26:13,567 - pyswarms.single.local_best - INFO - Optimize for 500 iters with {'c1': 0.1, 'c2': 0.3, 'w': 0.9, 'k': 5, 'p': 2}
2021-01-31 14:26:40,512 - pyswarms.single.local_best - INFO - Optimization finished | best cost: 358.9213843358565, best pos: [1.37288983e+00 9.83675607e-01 1.21916196e+02 2.50751473e-01
 2.97633520e-06 1.83981457e-06 5.61236257e-07]
2021-01-31 14:26:40,563 - pyswarms.single.local_best - INFO - Optimize for 500 iters with {'c1': 0.1, 'c2': 0.3, 'w': 0.9, 'k': 5, 'p': 2}
2021-01-31 14:27:07,445 - pyswarms.single.local_best - INFO - Optimization finished | best cost: 385.28256758494376, best pos: [1.62998150e+00 1.14333095e+00 1.20833580e+02 1.82574768e-01
 2.99936383e-06 1.90990503e-06 2.46216153e-07]
2021-01-31 14:27:07,500 - pyswarms.single.local_best - INFO - Optimize for 500 iters with {'c1': 0.1, 'c2': 0.3, 'w': 0.9, 'k': 5, 'p': 2}
2021-01-31 14:27:34,856 - pyswarms.single.local_best - INFO - Optimization finished | best cost: 364.7070297198501, best pos: [1.56371103e+00 1.18617501e+00 1.16811352e+02 1.97860310e-01
 2.39622796e-07 1.64871318e-06 1.08613749e-06]
2021-01-31 14:27:34,910 - pyswarms.single.local_best - INFO - Optimize for 500 iters with {'c1': 0.1, 'c2': 0.3, 'w': 0.9, 'k': 5, 'p': 2}
2021-01-31 14:28:01,862 - pyswarms.single.local_best - INFO - Optimization finished | best cost: 351.5586720630976, best pos: [1.19242559e+00 8.57707373e-01 1.19020065e+02 3.52797754e-01
 3.03110398e-06 4.77116933e-07 5.79169549e-07]
2021-01-31 14:28:01,916 - pyswarms.single.local_best - INFO - Optimize for 500 iters with {'c1': 0.1, 'c2': 0.3, 'w': 0.9, 'k': 5, 'p': 2}
2021-01-31 14:28:28,477 - pyswarms.single.local_best - INFO - Optimization finished | best cost: 389.7136036251088, best pos: [1.35746991e+00 8.82287050e-01 1.17595981e+02 3.22528851e-01
 1.25857752e-06 9.06347451e-07 3.52600242e-07]
2021-01-31 14:28:28,532 - pyswarms.single.local_best - INFO - Optimize for 500 iters with {'c1': 0.1, 'c2': 0.3, 'w': 0.9, 'k': 5, 'p': 2}
2021-01-31 14:28:55,615 - pyswarms.single.local_best - INFO - Optimization finished | best cost: 354.39806777912224, best pos: [1.74567442e+00 1.28743881e+00 1.19967047e+02 1.44782712e-01
 4.59208541e-07 1.63281965e-06 1.02092345e-06]
2021-01-31 14:28:55,675 - pyswarms.single.local_best - INFO - Optimize for 500 iters with {'c1': 0.1, 'c2': 0.3, 'w': 0.9, 'k': 5, 'p': 2}
2021-01-31 14:29:24,428 - pyswarms.single.local_best - INFO - Optimization finished | best cost: 360.53412511284813, best pos: [1.27033874e+00 8.64544390e-01 1.20013714e+02 3.26980108e-01
 2.17333535e-06 3.36806233e-07 6.80779119e-07]
2021-01-31 14:29:24,481 - pyswarms.single.local_best - INFO - Optimize for 500 iters with {'c1': 0.1, 'c2': 0.3, 'w': 0.9, 'k': 5, 'p': 2}
2021-01-31 14:29:52,817 - pyswarms.single.local_best - INFO - Optimization finished | best cost: 348.9733417361099, best pos: [9.56735832e-01 6.79186864e-01 1.20271361e+02 4.95481739e-01
 2.51766350e-06 2.06149455e-06 4.97001397e-07]
2021-01-31 14:29:52,872 - pyswarms.single.local_best - INFO - Optimize for 500 iters with {'c1': 0.1, 'c2': 0.3, 'w': 0.9, 'k': 5, 'p': 2}
2021-01-31 14:30:21,168 - pyswarms.single.local_best - INFO - Optimization finished | best cost: 371.3231104999795, best pos: [1.16009856e+00 8.28777083e-01 1.20912158e+02 3.57188943e-01
 1.07906211e-06 2.52296522e-06 8.01614642e-07]
2021-01-31 14:30:21,226 - pyswarms.single.local_best - INFO - Optimize for 500 iters with {'c1': 0.1, 'c2': 0.3, 'w': 0.9, 'k': 5, 'p': 2}
2021-01-31 14:30:48,333 - pyswarms.single.local_best - INFO - Optimization finished | best cost: 366.18733944575513, best pos: [1.48528527e+00 1.08699674e+00 1.14988624e+02 2.35665786e-01
 2.25386208e-06 1.81084451e-06 4.78467588e-07]
2021-01-31 14:30:48,389 - pyswarms.single.local_best - INFO - Optimize for 500 iters with {'c1': 0.1, 'c2': 0.3, 'w': 0.9, 'k': 5, 'p': 2}
2021-01-31 14:31:16,871 - pyswarms.single.local_best - INFO - Optimization finished | best cost: 348.37522347047616, best pos: [1.30299995e+00 9.04003490e-01 1.20161667e+02 3.12775320e-01
 2.09651724e-06 2.15265228e-06 6.79629491e-08]
2021-01-31 14:31:16,918 - pyswarms.single.local_best - INFO - Optimize for 500 iters with {'c1': 0.1, 'c2': 0.3, 'w': 0.9, 'k': 5, 'p': 2}
2021-01-31 14:31:43,350 - pyswarms.single.local_best - INFO - Optimization finished | best cost: 352.8798854729229, best pos: [9.86650828e-01 6.82367006e-01 1.16484198e+02 5.14615874e-01
 1.65139657e-06 4.17325615e-07 9.83995264e-07]
2021-01-31 14:31:43,404 - pyswarms.single.local_best - INFO - Optimize for 500 iters with {'c1': 0.1, 'c2': 0.3, 'w': 0.9, 'k': 5, 'p': 2}
2021-01-31 14:32:10,751 - pyswarms.single.local_best - INFO - Optimization finished | best cost: 374.5949527849911, best pos: [1.26950994e+00 8.83386005e-01 1.20712152e+02 3.03366567e-01
 3.58203050e-08 1.95569948e-07 1.84932377e-06]
2021-01-31 14:32:10,811 - pyswarms.single.local_best - INFO - Optimize for 500 iters with {'c1': 0.1, 'c2': 0.3, 'w': 0.9, 'k': 5, 'p': 2}
2021-01-31 14:32:38,312 - pyswarms.single.local_best - INFO - Optimization finished | best cost: 307.9689605043544, best pos: [8.23657647e-01 1.90855008e+00 1.31060809e+02 6.32750520e-01
 7.05154332e-04 3.20180019e-04 2.71374447e-04]
2021-01-31 14:32:38,365 - pyswarms.single.local_best - INFO - Optimize for 500 iters with {'c1': 0.1, 'c2': 0.3, 'w': 0.9, 'k': 5, 'p': 2}
2021-01-31 14:33:05,358 - pyswarms.single.local_best - INFO - Optimization finished | best cost: 318.17537044903065, best pos: [8.74842291e-01 1.96193218e+00 1.30376011e+02 5.75228877e-01
 6.87676397e-04 4.36218733e-04 1.38645215e-04]
2021-01-31 14:33:05,418 - pyswarms.single.local_best - INFO - Optimize for 500 iters with {'c1': 0.1, 'c2': 0.3, 'w': 0.9, 'k': 5, 'p': 2}
2021-01-31 14:33:31,583 - pyswarms.single.local_best - INFO - Optimization finished | best cost: 303.84387785020016, best pos: [9.58599446e-01 1.74906906e+00 1.30037517e+02 5.31451350e-01
 8.92417913e-05 7.32824614e-06 3.95664139e-04]
2021-01-31 14:33:31,639 - pyswarms.single.local_best - INFO - Optimize for 500 iters with {'c1': 0.1, 'c2': 0.3, 'w': 0.9, 'k': 5, 'p': 2}
2021-01-31 14:33:59,460 - pyswarms.single.local_best - INFO - Optimization finished | best cost: 307.97194515984836, best pos: [8.86315193e-01 1.93913102e+00 1.30086381e+02 5.70210192e-01
 5.10570562e-04 5.71190698e-04 1.57418975e-04]
2021-01-31 14:33:59,514 - pyswarms.single.local_best - INFO - Optimize for 500 iters with {'c1': 0.1, 'c2': 0.3, 'w': 0.9, 'k': 5, 'p': 2}
2021-01-31 14:34:26,213 - pyswarms.single.local_best - INFO - Optimization finished | best cost: 306.4761665259323, best pos: [8.36157750e-01 1.93111939e+00 1.30617676e+02 6.57989410e-01
 4.38754000e-04 2.78002194e-04 1.78527867e-04]
2021-01-31 14:34:26,266 - pyswarms.single.local_best - INFO - Optimize for 500 iters with {'c1': 0.1, 'c2': 0.3, 'w': 0.9, 'k': 5, 'p': 2}
2021-01-31 14:34:53,349 - pyswarms.single.local_best - INFO - Optimization finished | best cost: 315.97554569683325, best pos: [8.49964321e-01 1.78278710e+00 1.30286627e+02 6.38280261e-01
 4.88943224e-04 3.60524806e-04 1.22961311e-04]
2021-01-31 14:34:53,407 - pyswarms.single.local_best - INFO - Optimize for 500 iters with {'c1': 0.1, 'c2': 0.3, 'w': 0.9, 'k': 5, 'p': 2}
2021-01-31 14:35:21,227 - pyswarms.single.local_best - INFO - Optimization finished | best cost: 301.1502761909494, best pos: [9.70166774e-01 1.97946187e+00 1.29746582e+02 4.62793998e-01
 1.02109466e-03 5.01156994e-05 3.72860909e-04]
2021-01-31 14:35:21,277 - pyswarms.single.local_best - INFO - Optimize for 500 iters with {'c1': 0.1, 'c2': 0.3, 'w': 0.9, 'k': 5, 'p': 2}
2021-01-31 14:35:47,624 - pyswarms.single.local_best - INFO - Optimization finished | best cost: 339.0168189591659, best pos: [8.42280660e-01 1.99654671e+00 1.30754531e+02 5.95765090e-01
 6.70028470e-04 4.44613926e-04 3.09876564e-04]
2021-01-31 14:35:47,681 - pyswarms.single.local_best - INFO - Optimize for 500 iters with {'c1': 0.1, 'c2': 0.3, 'w': 0.9, 'k': 5, 'p': 2}
2021-01-31 14:36:14,360 - pyswarms.single.local_best - INFO - Optimization finished | best cost: 333.2551183954855, best pos: [8.31949528e-01 1.90002483e+00 1.30542094e+02 5.83091109e-01
 3.23708469e-04 5.15943049e-04 6.62724213e-04]
2021-01-31 14:36:14,415 - pyswarms.single.local_best - INFO - Optimize for 500 iters with {'c1': 0.1, 'c2': 0.3, 'w': 0.9, 'k': 5, 'p': 2}
2021-01-31 14:36:41,284 - pyswarms.single.local_best - INFO - Optimization finished | best cost: 326.1667729216, best pos: [7.89451675e-01 1.50362084e+00 1.28210421e+02 6.80369810e-01
 7.04978241e-04 1.64561087e-04 2.83127841e-04]
2021-01-31 14:36:41,338 - pyswarms.single.local_best - INFO - Optimize for 500 iters with {'c1': 0.1, 'c2': 0.3, 'w': 0.9, 'k': 5, 'p': 2}
2021-01-31 14:37:08,892 - pyswarms.single.local_best - INFO - Optimization finished | best cost: 319.52904441418605, best pos: [8.28599541e-01 1.75501640e+00 1.29207601e+02 6.26775836e-01
 5.88409716e-04 8.37444286e-05 3.84134080e-04]
2021-01-31 14:37:08,947 - pyswarms.single.local_best - INFO - Optimize for 500 iters with {'c1': 0.1, 'c2': 0.3, 'w': 0.9, 'k': 5, 'p': 2}
2021-01-31 14:37:36,538 - pyswarms.single.local_best - INFO - Optimization finished | best cost: 339.2869335242707, best pos: [1.11778307e+00 1.80501605e+00 1.26609090e+02 3.92021102e-01
 4.65657200e-04 6.16151536e-04 8.00850243e-05]
2021-01-31 14:37:36,594 - pyswarms.single.local_best - INFO - Optimize for 500 iters with {'c1': 0.1, 'c2': 0.3, 'w': 0.9, 'k': 5, 'p': 2}
2021-01-31 14:38:03,094 - pyswarms.single.local_best - INFO - Optimization finished | best cost: 290.41436745760404, best pos: [8.46677131e-01 1.92989688e+00 1.30453854e+02 6.24782259e-01
 6.45724439e-04 3.08005739e-04 1.23137803e-04]
2021-01-31 14:38:03,149 - pyswarms.single.local_best - INFO - Optimize for 500 iters with {'c1': 0.1, 'c2': 0.3, 'w': 0.9, 'k': 5, 'p': 2}
2021-01-31 14:38:30,125 - pyswarms.single.local_best - INFO - Optimization finished | best cost: 353.42597220148764, best pos: [9.89409524e-01 1.91516317e+00 1.34927664e+02 5.19699522e-01
 6.18528680e-04 1.38269456e-04 6.65499540e-05]
2021-01-31 14:38:30,179 - pyswarms.single.local_best - INFO - Optimize for 500 iters with {'c1': 0.1, 'c2': 0.3, 'w': 0.9, 'k': 5, 'p': 2}
2021-01-31 14:38:57,236 - pyswarms.single.local_best - INFO - Optimization finished | best cost: 311.0909352675478, best pos: [9.22014975e-01 1.98940365e+00 1.30323286e+02 5.52640050e-01
 2.38215654e-04 1.24346860e-04 4.57228280e-04]
2021-01-31 14:38:57,287 - pyswarms.single.local_best - INFO - Optimize for 500 iters with {'c1': 0.1, 'c2': 0.3, 'w': 0.9, 'k': 5, 'p': 2}
2021-01-31 14:39:23,255 - pyswarms.single.local_best - INFO - Optimization finished | best cost: 347.0982703100311, best pos: [8.66771490e-01 1.87565622e+00 1.29589163e+02 5.61550682e-01
 5.82748779e-04 1.27336680e-04 4.93135501e-04]
2021-01-31 14:39:23,310 - pyswarms.single.local_best - INFO - Optimize for 500 iters with {'c1': 0.1, 'c2': 0.3, 'w': 0.9, 'k': 5, 'p': 2}
2021-01-31 14:39:50,563 - pyswarms.single.local_best - INFO - Optimization finished | best cost: 292.8509579163845, best pos: [9.64363167e-01 1.96277911e+00 1.30690880e+02 5.07463303e-01
 2.82095331e-04 3.08569342e-04 3.20468706e-04]
2021-01-31 14:39:50,614 - pyswarms.single.local_best - INFO - Optimize for 500 iters with {'c1': 0.1, 'c2': 0.3, 'w': 0.9, 'k': 5, 'p': 2}
2021-01-31 14:40:16,948 - pyswarms.single.local_best - INFO - Optimization finished | best cost: 334.1992153757792, best pos: [8.57732141e-01 1.53999276e+00 1.28197878e+02 5.86807797e-01
 5.34361775e-04 6.51717137e-04 9.25117960e-05]
2021-01-31 14:40:17,000 - pyswarms.single.local_best - INFO - Optimize for 500 iters with {'c1': 0.1, 'c2': 0.3, 'w': 0.9, 'k': 5, 'p': 2}
2021-01-31 14:40:42,777 - pyswarms.single.local_best - INFO - Optimization finished | best cost: 353.7789377406493, best pos: [9.72553293e-01 1.85043440e+00 1.32339698e+02 5.55916323e-01
 3.90868003e-04 2.68357055e-04 3.28543627e-05]
2021-01-31 14:40:42,836 - pyswarms.single.local_best - INFO - Optimize for 500 iters with {'c1': 0.1, 'c2': 0.3, 'w': 0.9, 'k': 5, 'p': 2}
2021-01-31 14:41:09,906 - pyswarms.single.local_best - INFO - Optimization finished | best cost: 291.95379291121003, best pos: [9.64438870e-01 1.85153599e+00 1.28412327e+02 4.70433296e-01
 9.23165302e-04 2.56940592e-04 3.13919362e-04]
2021-01-31 14:41:09,960 - pyswarms.single.local_best - INFO - Optimize for 500 iters with {'c1': 0.1, 'c2': 0.3, 'w': 0.9, 'k': 5, 'p': 2}
2021-01-31 14:41:36,675 - pyswarms.single.local_best - INFO - Optimization finished | best cost: 302.4520795869149, best pos: [8.55708940e-01 1.94620294e+00 1.30829612e+02 6.20695259e-01
 3.86311453e-04 1.57326624e-04 3.53315871e-04]
2021-01-31 14:41:36,730 - pyswarms.single.local_best - INFO - Optimize for 500 iters with {'c1': 0.1, 'c2': 0.3, 'w': 0.9, 'k': 5, 'p': 2}
2021-01-31 14:42:03,967 - pyswarms.single.local_best - INFO - Optimization finished | best cost: 314.39149457816933, best pos: [8.04407459e-01 1.69089540e+00 1.30659708e+02 6.72306155e-01
 8.72716603e-04 1.16042849e-04 2.11709000e-04]
2021-01-31 14:42:04,022 - pyswarms.single.local_best - INFO - Optimize for 500 iters with {'c1': 0.1, 'c2': 0.3, 'w': 0.9, 'k': 5, 'p': 2}
2021-01-31 14:42:30,744 - pyswarms.single.local_best - INFO - Optimization finished | best cost: 317.6746809899635, best pos: [8.85773747e-01 1.82087995e+00 1.29804136e+02 5.87805126e-01
 4.90194232e-04 4.37010850e-04 1.29659134e-04]
2021-01-31 14:42:30,798 - pyswarms.single.local_best - INFO - Optimize for 500 iters with {'c1': 0.1, 'c2': 0.3, 'w': 0.9, 'k': 5, 'p': 2}
2021-01-31 14:42:58,284 - pyswarms.single.local_best - INFO - Optimization finished | best cost: 326.73825328977006, best pos: [7.81807822e-01 1.91473110e+00 1.30307402e+02 6.77999063e-01
 5.12595726e-04 1.89981291e-04 4.47357187e-04]
2021-01-31 14:42:58,341 - pyswarms.single.local_best - INFO - Optimize for 500 iters with {'c1': 0.1, 'c2': 0.3, 'w': 0.9, 'k': 5, 'p': 2}
2021-01-31 14:43:24,949 - pyswarms.single.local_best - INFO - Optimization finished | best cost: 306.19916194402526, best pos: [7.71783631e-01 1.80398718e+00 1.30277200e+02 6.97157440e-01
 7.44591203e-04 6.28220159e-04 6.05812046e-06]
2021-01-31 14:43:25,007 - pyswarms.single.local_best - INFO - Optimize for 500 iters with {'c1': 0.1, 'c2': 0.3, 'w': 0.9, 'k': 5, 'p': 2}
2021-01-31 14:43:51,154 - pyswarms.single.local_best - INFO - Optimization finished | best cost: 339.8235418771562, best pos: [8.53187382e-01 1.98482871e+00 1.30222226e+02 5.96228225e-01
 7.64911834e-04 6.19997590e-04 9.19524705e-05]
2021-01-31 14:43:51,208 - pyswarms.single.local_best - INFO - Optimize for 500 iters with {'c1': 0.1, 'c2': 0.3, 'w': 0.9, 'k': 5, 'p': 2}
2021-01-31 14:44:18,406 - pyswarms.single.local_best - INFO - Optimization finished | best cost: 304.46506052555293, best pos: [8.65342829e-01 1.99666473e+00 1.31043439e+02 5.84936992e-01
 1.55539854e-04 5.31934129e-04 3.70387354e-04]
2021-01-31 14:44:18,462 - pyswarms.single.local_best - INFO - Optimize for 500 iters with {'c1': 0.1, 'c2': 0.3, 'w': 0.9, 'k': 5, 'p': 2}
2021-01-31 14:44:44,124 - pyswarms.single.local_best - INFO - Optimization finished | best cost: 297.3086120684683, best pos: [7.91558562e-01 1.74069070e+00 1.29274591e+02 6.54917211e-01
 3.01984359e-04 6.40560637e-04 2.32623273e-04]
2021-01-31 14:44:44,178 - pyswarms.single.local_best - INFO - Optimize for 500 iters with {'c1': 0.1, 'c2': 0.3, 'w': 0.9, 'k': 5, 'p': 2}
2021-01-31 14:45:10,678 - pyswarms.single.local_best - INFO - Optimization finished | best cost: 323.08857633616674, best pos: [7.99054336e-01 1.91500509e+00 1.30220748e+02 6.24810423e-01
 1.00261210e-03 2.46649244e-04 4.07243138e-04]
2021-01-31 14:45:10,733 - pyswarms.single.local_best - INFO - Optimize for 500 iters with {'c1': 0.1, 'c2': 0.3, 'w': 0.9, 'k': 5, 'p': 2}
2021-01-31 14:45:37,654 - pyswarms.single.local_best - INFO - Optimization finished | best cost: 306.8645719467394, best pos: [8.40959549e-01 1.65353208e+00 1.30358548e+02 6.19960230e-01
 5.09018781e-04 5.19379327e-04 7.21102502e-05]
2021-01-31 14:45:37,714 - pyswarms.single.local_best - INFO - Optimize for 500 iters with {'c1': 0.1, 'c2': 0.3, 'w': 0.9, 'k': 5, 'p': 2}
2021-01-31 14:46:03,229 - pyswarms.single.local_best - INFO - Optimization finished | best cost: 339.05208842813454, best pos: [7.99645708e-01 1.98775944e+00 1.30785690e+02 6.65296385e-01
 1.46531378e-04 1.00372373e-03 6.83516222e-05]
2021-01-31 14:46:03,289 - pyswarms.single.local_best - INFO - Optimize for 500 iters with {'c1': 0.1, 'c2': 0.3, 'w': 0.9, 'k': 5, 'p': 2}
2021-01-31 14:46:29,027 - pyswarms.single.local_best - INFO - Optimization finished | best cost: 282.5575227031555, best pos: [8.12511541e-01 1.78148677e+00 1.31157883e+02 6.60584564e-01
 6.34773339e-04 3.65516541e-04 1.17729344e-04]
2021-01-31 14:46:29,083 - pyswarms.single.local_best - INFO - Optimize for 500 iters with {'c1': 0.1, 'c2': 0.3, 'w': 0.9, 'k': 5, 'p': 2}
2021-01-31 14:46:56,611 - pyswarms.single.local_best - INFO - Optimization finished | best cost: 301.4820789842429, best pos: [8.45776952e-01 1.92886601e+00 1.30046625e+02 6.08517712e-01
 6.22018822e-04 4.61025378e-04 1.38487131e-04]
2021-01-31 14:46:56,667 - pyswarms.single.local_best - INFO - Optimize for 500 iters with {'c1': 0.1, 'c2': 0.3, 'w': 0.9, 'k': 5, 'p': 2}
2021-01-31 14:47:23,295 - pyswarms.single.local_best - INFO - Optimization finished | best cost: 303.56296066878076, best pos: [8.19226476e-01 1.91701633e+00 1.31220549e+02 6.61766271e-01
 3.58109141e-04 2.91626871e-04 2.32081022e-04]
2021-01-31 14:47:23,348 - pyswarms.single.local_best - INFO - Optimize for 500 iters with {'c1': 0.1, 'c2': 0.3, 'w': 0.9, 'k': 5, 'p': 2}
2021-01-31 14:47:51,416 - pyswarms.single.local_best - INFO - Optimization finished | best cost: 296.03889858191366, best pos: [9.13661886e-01 1.86503550e+00 1.30155484e+02 5.74820372e-01
 4.22749250e-04 4.57954888e-04 8.89103679e-05]
2021-01-31 14:47:51,466 - pyswarms.single.local_best - INFO - Optimize for 500 iters with {'c1': 0.1, 'c2': 0.3, 'w': 0.9, 'k': 5, 'p': 2}
2021-01-31 14:48:19,458 - pyswarms.single.local_best - INFO - Optimization finished | best cost: 252.0473339573271, best pos: [8.89876752e-01 1.93352555e+00 1.30354130e+02 5.92592146e-01
 2.02329441e-04 4.26887669e-04 2.47296440e-04]
2021-01-31 14:48:19,511 - pyswarms.single.local_best - INFO - Optimize for 500 iters with {'c1': 0.1, 'c2': 0.3, 'w': 0.9, 'k': 5, 'p': 2}
2021-01-31 14:48:46,467 - pyswarms.single.local_best - INFO - Optimization finished | best cost: 330.5625465023945, best pos: [9.64912712e-01 1.61458577e+00 1.27506592e+02 5.06930714e-01
 3.69886146e-04 3.55460524e-04 2.32872766e-04]
2021-01-31 14:48:46,521 - pyswarms.single.local_best - INFO - Optimize for 500 iters with {'c1': 0.1, 'c2': 0.3, 'w': 0.9, 'k': 5, 'p': 2}
2021-01-31 14:49:13,633 - pyswarms.single.local_best - INFO - Optimization finished | best cost: 323.5255971205976, best pos: [1.02710438e+00 1.90679621e+00 1.28784795e+02 4.57159233e-01
 1.15519578e-04 6.79358287e-04 1.78460959e-04]
2021-01-31 14:49:13,686 - pyswarms.single.local_best - INFO - Optimize for 500 iters with {'c1': 0.1, 'c2': 0.3, 'w': 0.9, 'k': 5, 'p': 2}
2021-01-31 14:49:41,171 - pyswarms.single.local_best - INFO - Optimization finished | best cost: 331.53157971609824, best pos: [8.17658607e-01 1.88085562e+00 1.31333071e+02 6.69364246e-01
 5.55295851e-04 2.53941173e-04 1.73927946e-04]
2021-01-31 14:49:41,226 - pyswarms.single.local_best - INFO - Optimize for 500 iters with {'c1': 0.1, 'c2': 0.3, 'w': 0.9, 'k': 5, 'p': 2}
2021-01-31 14:50:07,767 - pyswarms.single.local_best - INFO - Optimization finished | best cost: 331.61352215755704, best pos: [8.98077186e-01 1.50422385e+00 1.25408318e+02 5.02084882e-01
 1.05026015e-03 2.51628765e-04 3.29518322e-04]
2021-01-31 14:50:07,822 - pyswarms.single.local_best - INFO - Optimize for 500 iters with {'c1': 0.1, 'c2': 0.3, 'w': 0.9, 'k': 5, 'p': 2}
2021-01-31 14:50:33,766 - pyswarms.single.local_best - INFO - Optimization finished | best cost: 325.59990325272963, best pos: [7.93300019e-01 1.96345099e+00 1.31068204e+02 6.60860500e-01
 2.72189509e-04 4.62640730e-04 4.45215892e-04]
2021-01-31 14:50:33,817 - pyswarms.single.local_best - INFO - Optimize for 500 iters with {'c1': 0.1, 'c2': 0.3, 'w': 0.9, 'k': 5, 'p': 2}
2021-01-31 14:51:00,338 - pyswarms.single.local_best - INFO - Optimization finished | best cost: 314.6978999827465, best pos: [8.78036214e-01 1.84070842e+00 1.29778357e+02 5.78376944e-01
 3.53897841e-04 4.26057495e-04 2.56676467e-04]
2021-01-31 14:51:00,394 - pyswarms.single.local_best - INFO - Optimize for 500 iters with {'c1': 0.1, 'c2': 0.3, 'w': 0.9, 'k': 5, 'p': 2}
2021-01-31 14:51:26,221 - pyswarms.single.local_best - INFO - Optimization finished | best cost: 333.22916316038084, best pos: [8.64298812e-01 1.98768789e+00 1.30717236e+02 5.93576076e-01
 7.80585892e-04 2.31786399e-04 1.81225350e-04]
2021-01-31 14:51:26,270 - pyswarms.single.local_best - INFO - Optimize for 500 iters with {'c1': 0.1, 'c2': 0.3, 'w': 0.9, 'k': 5, 'p': 2}
2021-01-31 14:51:51,897 - pyswarms.single.local_best - INFO - Optimization finished | best cost: 287.66481031295314, best pos: [1.00874428e+00 1.95316711e+00 1.29883382e+02 4.41843962e-01
 2.14012180e-04 5.23872946e-04 3.22917225e-04]
2021-01-31 14:51:51,954 - pyswarms.single.local_best - INFO - Optimize for 500 iters with {'c1': 0.1, 'c2': 0.3, 'w': 0.9, 'k': 5, 'p': 2}
2021-01-31 14:52:18,662 - pyswarms.single.local_best - INFO - Optimization finished | best cost: 282.8902705334868, best pos: [9.91522587e-01 1.98718756e+00 1.30566816e+02 4.91257545e-01
 3.16772401e-04 4.14759086e-04 1.51681815e-04]
2021-01-31 14:52:18,707 - pyswarms.single.local_best - INFO - Optimize for 500 iters with {'c1': 0.1, 'c2': 0.3, 'w': 0.9, 'k': 5, 'p': 2}
2021-01-31 14:52:45,481 - pyswarms.single.local_best - INFO - Optimization finished | best cost: 353.4909455111861, best pos: [8.12802659e-01 1.59957930e+00 1.28644339e+02 6.45900092e-01
 2.26494557e-05 4.63356415e-04 4.45228500e-04]
2021-01-31 14:52:45,535 - pyswarms.single.local_best - INFO - Optimize for 500 iters with {'c1': 0.1, 'c2': 0.3, 'w': 0.9, 'k': 5, 'p': 2}
2021-01-31 14:53:10,691 - pyswarms.single.local_best - INFO - Optimization finished | best cost: 292.74160594585794, best pos: [8.34023014e-01 1.95004337e+00 1.30321009e+02 5.98300307e-01
 8.32989098e-04 6.72036412e-04 1.21044823e-04]
2021-01-31 14:53:10,746 - pyswarms.single.local_best - INFO - Optimize for 500 iters with {'c1': 0.1, 'c2': 0.3, 'w': 0.9, 'k': 5, 'p': 2}
2021-01-31 14:53:38,396 - pyswarms.single.local_best - INFO - Optimization finished | best cost: 330.2656448822498, best pos: [8.09919723e-01 1.63237307e+00 1.29417518e+02 6.16604869e-01
 1.00342655e-03 3.05739027e-04 2.54687823e-04]
2021-01-31 14:53:38,462 - pyswarms.single.local_best - INFO - Optimize for 500 iters with {'c1': 0.1, 'c2': 0.3, 'w': 0.9, 'k': 5, 'p': 2}
2021-01-31 14:54:05,675 - pyswarms.single.local_best - INFO - Optimization finished | best cost: 298.8240887919444, best pos: [1.04882577e+00 1.73461727e+00 1.29926650e+02 4.54577086e-01
 4.96229393e-04 5.14051623e-04 4.07267600e-05]
2021-01-31 14:54:05,734 - pyswarms.single.local_best - INFO - Optimize for 500 iters with {'c1': 0.1, 'c2': 0.3, 'w': 0.9, 'k': 5, 'p': 2}
2021-01-31 14:54:32,977 - pyswarms.single.local_best - INFO - Optimization finished | best cost: 309.01644392658807, best pos: [8.41591761e-01 1.77397137e+00 1.30330932e+02 6.28906524e-01
 3.33085583e-04 1.39527801e-04 3.66907765e-04]
2021-01-31 14:54:33,034 - pyswarms.single.local_best - INFO - Optimize for 500 iters with {'c1': 0.1, 'c2': 0.3, 'w': 0.9, 'k': 5, 'p': 2}
2021-01-31 14:55:00,628 - pyswarms.single.local_best - INFO - Optimization finished | best cost: 319.87154046691387, best pos: [9.89043513e-01 1.81236246e+00 1.28156373e+02 4.56299262e-01
 8.66986784e-04 3.30373769e-04 2.58254706e-04]
2021-01-31 14:55:00,690 - pyswarms.single.local_best - INFO - Optimize for 500 iters with {'c1': 0.1, 'c2': 0.3, 'w': 0.9, 'k': 5, 'p': 2}
2021-01-31 14:55:27,429 - pyswarms.single.local_best - INFO - Optimization finished | best cost: 359.59078619249226, best pos: [8.38250938e-01 1.86857149e+00 1.33575010e+02 6.51971357e-01
 4.52354788e-04 2.10680662e-04 1.91163999e-04]
2021-01-31 14:55:27,484 - pyswarms.single.local_best - INFO - Optimize for 500 iters with {'c1': 0.1, 'c2': 0.3, 'w': 0.9, 'k': 5, 'p': 2}
2021-01-31 14:55:54,323 - pyswarms.single.local_best - INFO - Optimization finished | best cost: 304.66206421054983, best pos: [8.97749311e-01 1.97669534e+00 1.30385594e+02 5.67222833e-01
 8.77490066e-04 1.98390990e-04 1.53115529e-04]
2021-01-31 14:55:54,377 - pyswarms.single.local_best - INFO - Optimize for 500 iters with {'c1': 0.1, 'c2': 0.3, 'w': 0.9, 'k': 5, 'p': 2}
2021-01-31 14:56:21,130 - pyswarms.single.local_best - INFO - Optimization finished | best cost: 289.06472911846106, best pos: [8.13410073e-01 1.84676156e+00 1.30871531e+02 6.47113244e-01
 5.78574685e-05 6.92544694e-04 3.50057419e-04]
2021-01-31 14:56:21,186 - pyswarms.single.local_best - INFO - Optimize for 500 iters with {'c1': 0.1, 'c2': 0.3, 'w': 0.9, 'k': 5, 'p': 2}
2021-01-31 14:56:46,791 - pyswarms.single.local_best - INFO - Optimization finished | best cost: 312.34781421121306, best pos: [1.00554175e+00 1.98965170e+00 1.28753369e+02 4.43620484e-01
 4.46310199e-04 4.98080046e-04 3.45110183e-04]
2021-01-31 14:56:46,848 - pyswarms.single.local_best - INFO - Optimize for 500 iters with {'c1': 0.1, 'c2': 0.3, 'w': 0.9, 'k': 5, 'p': 2}
2021-01-31 14:57:14,293 - pyswarms.single.local_best - INFO - Optimization finished | best cost: 343.67573488483345, best pos: [1.09393121e+00 1.97195529e+00 1.29456834e+02 4.02368122e-01
 6.87792492e-04 3.82687988e-04 1.54016005e-04]
2021-01-31 14:57:14,351 - pyswarms.single.local_best - INFO - Optimize for 500 iters with {'c1': 0.1, 'c2': 0.3, 'w': 0.9, 'k': 5, 'p': 2}
2021-01-31 14:57:42,386 - pyswarms.single.local_best - INFO - Optimization finished | best cost: 292.2711982554057, best pos: [8.38201494e-01 1.86637949e+00 1.30485698e+02 6.11993192e-01
 6.01905079e-04 4.04669986e-04 2.11946576e-04]
2021-01-31 14:57:42,446 - pyswarms.single.local_best - INFO - Optimize for 500 iters with {'c1': 0.1, 'c2': 0.3, 'w': 0.9, 'k': 5, 'p': 2}
2021-01-31 14:58:09,483 - pyswarms.single.local_best - INFO - Optimization finished | best cost: 282.1472120905161, best pos: [8.66965785e-01 1.81042178e+00 1.30775137e+02 6.38538591e-01
 8.70530862e-04 4.29097700e-05 2.31022931e-05]
2021-01-31 14:58:09,540 - pyswarms.single.local_best - INFO - Optimize for 500 iters with {'c1': 0.1, 'c2': 0.3, 'w': 0.9, 'k': 5, 'p': 2}
2021-01-31 14:58:34,828 - pyswarms.single.local_best - INFO - Optimization finished | best cost: 324.2998828943273, best pos: [7.85972237e-01 1.78039816e+00 1.29064706e+02 6.50524293e-01
 6.55684534e-04 5.58145759e-04 2.16041956e-04]
2021-01-31 14:58:34,885 - pyswarms.single.local_best - INFO - Optimize for 500 iters with {'c1': 0.1, 'c2': 0.3, 'w': 0.9, 'k': 5, 'p': 2}
2021-01-31 14:59:01,906 - pyswarms.single.local_best - INFO - Optimization finished | best cost: 273.09290012738444, best pos: [9.11042971e-01 1.91885763e+00 1.30191396e+02 5.50681078e-01
 3.09234702e-04 3.14103451e-04 2.81362196e-04]
2021-01-31 14:59:01,962 - pyswarms.single.local_best - INFO - Optimize for 500 iters with {'c1': 0.1, 'c2': 0.3, 'w': 0.9, 'k': 5, 'p': 2}
2021-01-31 14:59:29,952 - pyswarms.single.local_best - INFO - Optimization finished | best cost: 316.94474439906185, best pos: [8.17035873e-01 1.80931398e+00 1.33933222e+02 6.66114007e-01
 5.42157659e-04 6.01761852e-04 8.79211727e-06]
2021-01-31 14:59:30,009 - pyswarms.single.local_best - INFO - Optimize for 500 iters with {'c1': 0.1, 'c2': 0.3, 'w': 0.9, 'k': 5, 'p': 2}
2021-01-31 14:59:56,930 - pyswarms.single.local_best - INFO - Optimization finished | best cost: 318.0506333364658, best pos: [8.71052743e-01 1.91674880e+00 1.30214848e+02 5.78923085e-01
 5.37775878e-04 1.76398932e-04 4.13635491e-04]
2021-01-31 14:59:56,986 - pyswarms.single.local_best - INFO - Optimize for 500 iters with {'c1': 0.1, 'c2': 0.3, 'w': 0.9, 'k': 5, 'p': 2}
2021-01-31 15:00:24,586 - pyswarms.single.local_best - INFO - Optimization finished | best cost: 310.597047611907, best pos: [8.43453095e-01 1.96061149e+00 1.30517260e+02 6.32338312e-01
 6.41182762e-04 5.74810172e-04 3.83417099e-06]
2021-01-31 15:00:24,643 - pyswarms.single.local_best - INFO - Optimize for 500 iters with {'c1': 0.1, 'c2': 0.3, 'w': 0.9, 'k': 5, 'p': 2}
2021-01-31 15:00:51,675 - pyswarms.single.local_best - INFO - Optimization finished | best cost: 282.4691712734616, best pos: [9.84566840e-01 1.85883118e+00 1.28959874e+02 4.89298738e-01
 4.44169351e-04 3.66070736e-04 2.69892589e-04]
2021-01-31 15:00:51,740 - pyswarms.single.local_best - INFO - Optimize for 500 iters with {'c1': 0.1, 'c2': 0.3, 'w': 0.9, 'k': 5, 'p': 2}
2021-01-31 15:01:18,692 - pyswarms.single.local_best - INFO - Optimization finished | best cost: 321.5583097642613, best pos: [9.43574492e-01 1.98667274e+00 1.29823942e+02 5.10234677e-01
 4.20833525e-04 1.25328326e-04 5.07369749e-04]
2021-01-31 15:01:18,742 - pyswarms.single.local_best - INFO - Optimize for 500 iters with {'c1': 0.1, 'c2': 0.3, 'w': 0.9, 'k': 5, 'p': 2}
2021-01-31 15:01:45,490 - pyswarms.single.local_best - INFO - Optimization finished | best cost: 303.942942524052, best pos: [9.61412499e-01 1.90414361e+00 1.30363688e+02 5.07007984e-01
 6.70042612e-04 4.95635462e-04 8.67486146e-05]
2021-01-31 15:01:45,549 - pyswarms.single.local_best - INFO - Optimize for 500 iters with {'c1': 0.1, 'c2': 0.3, 'w': 0.9, 'k': 5, 'p': 2}
2021-01-31 15:02:12,260 - pyswarms.single.local_best - INFO - Optimization finished | best cost: 342.8752404849437, best pos: [9.29622629e-01 1.86999291e+00 1.31261009e+02 5.63655295e-01
 1.76853341e-04 7.50800083e-04 1.12566563e-04]
2021-01-31 15:02:12,315 - pyswarms.single.local_best - INFO - Optimize for 500 iters with {'c1': 0.1, 'c2': 0.3, 'w': 0.9, 'k': 5, 'p': 2}
2021-01-31 15:02:39,383 - pyswarms.single.local_best - INFO - Optimization finished | best cost: 299.0961343702056, best pos: [8.86583475e-01 1.85657247e+00 1.30652209e+02 5.90080069e-01
 1.46604616e-04 1.58214440e-04 3.86494613e-04]
2021-01-31 15:02:39,439 - pyswarms.single.local_best - INFO - Optimize for 500 iters with {'c1': 0.1, 'c2': 0.3, 'w': 0.9, 'k': 5, 'p': 2}
2021-01-31 15:03:05,928 - pyswarms.single.local_best - INFO - Optimization finished | best cost: 322.1791121948596, best pos: [1.09684351e+00 1.97835850e+00 1.29506453e+02 4.16006361e-01
 5.29415674e-04 1.43325167e-04 1.92112374e-04]
2021-01-31 15:03:05,981 - pyswarms.single.local_best - INFO - Optimize for 500 iters with {'c1': 0.1, 'c2': 0.3, 'w': 0.9, 'k': 5, 'p': 2}
2021-01-31 15:03:32,235 - pyswarms.single.local_best - INFO - Optimization finished | best cost: 344.4790129690489, best pos: [8.44545992e-01 1.73726966e+00 1.30412631e+02 6.03551234e-01
 1.06073324e-03 2.04861742e-04 8.98992998e-05]
2021-01-31 15:03:32,294 - pyswarms.single.local_best - INFO - Optimize for 500 iters with {'c1': 0.1, 'c2': 0.3, 'w': 0.9, 'k': 5, 'p': 2}
2021-01-31 15:03:59,640 - pyswarms.single.local_best - INFO - Optimization finished | best cost: 299.3044724966633, best pos: [9.26293318e-01 1.81258415e+00 1.29810030e+02 5.32199580e-01
 5.84091396e-04 4.07222594e-04 1.57603425e-04]
2021-01-31 15:03:59,693 - pyswarms.single.local_best - INFO - Optimize for 500 iters with {'c1': 0.1, 'c2': 0.3, 'w': 0.9, 'k': 5, 'p': 2}
2021-01-31 15:04:26,313 - pyswarms.single.local_best - INFO - Optimization finished | best cost: 335.14481978759477, best pos: [7.80100489e-01 1.22727351e+00 1.27158686e+02 6.94221296e-01
 8.11845204e-06 2.71718240e-04 4.35957347e-04]
2021-01-31 15:04:26,371 - pyswarms.single.local_best - INFO - Optimize for 500 iters with {'c1': 0.1, 'c2': 0.3, 'w': 0.9, 'k': 5, 'p': 2}
2021-01-31 15:04:54,159 - pyswarms.single.local_best - INFO - Optimization finished | best cost: 291.7334286515003, best pos: [8.29337934e-01 1.81415920e+00 1.29756547e+02 6.20478301e-01
 1.74736839e-04 5.74637024e-04 3.37201730e-04]
2021-01-31 15:04:54,215 - pyswarms.single.local_best - INFO - Optimize for 500 iters with {'c1': 0.1, 'c2': 0.3, 'w': 0.9, 'k': 5, 'p': 2}
2021-01-31 15:05:19,410 - pyswarms.single.local_best - INFO - Optimization finished | best cost: 319.386568504879, best pos: [8.18145157e-01 1.84298659e+00 1.30648065e+02 6.29897598e-01
 9.88403899e-04 1.29994595e-04 2.77730885e-04]
2021-01-31 15:05:19,464 - pyswarms.single.local_best - INFO - Optimize for 500 iters with {'c1': 0.1, 'c2': 0.3, 'w': 0.9, 'k': 5, 'p': 2}
2021-01-31 15:05:46,360 - pyswarms.single.local_best - INFO - Optimization finished | best cost: 307.36038592509504, best pos: [9.47756824e-01 1.93178223e+00 1.29316054e+02 5.00324416e-01
 1.45825932e-04 4.87965974e-04 3.96830605e-04]
2021-01-31 15:05:46,414 - pyswarms.single.local_best - INFO - Optimize for 500 iters with {'c1': 0.1, 'c2': 0.3, 'w': 0.9, 'k': 5, 'p': 2}
2021-01-31 15:06:12,995 - pyswarms.single.local_best - INFO - Optimization finished | best cost: 324.72184397173424, best pos: [9.98323685e-01 1.83031032e+00 1.28467205e+02 4.75041855e-01
 8.51010865e-05 2.67080810e-04 3.86977766e-04]
2021-01-31 15:06:13,052 - pyswarms.single.local_best - INFO - Optimize for 500 iters with {'c1': 0.1, 'c2': 0.3, 'w': 0.9, 'k': 5, 'p': 2}
2021-01-31 15:06:40,241 - pyswarms.single.local_best - INFO - Optimization finished | best cost: 278.7324323922785, best pos: [8.10702010e-01 1.76952374e+00 1.30299971e+02 6.72932307e-01
 2.34782155e-04 7.19846862e-06 4.84263487e-04]
2021-01-31 15:06:40,288 - pyswarms.single.local_best - INFO - Optimize for 500 iters with {'c1': 0.1, 'c2': 0.3, 'w': 0.9, 'k': 5, 'p': 2}
2021-01-31 15:07:07,149 - pyswarms.single.local_best - INFO - Optimization finished | best cost: 305.19734667522647, best pos: [9.48455947e-01 1.96971844e+00 1.30111962e+02 5.33332758e-01
 7.41942566e-05 1.94091698e-04 4.32492136e-04]
2021-01-31 15:07:07,204 - pyswarms.single.local_best - INFO - Optimize for 500 iters with {'c1': 0.1, 'c2': 0.3, 'w': 0.9, 'k': 5, 'p': 2}
2021-01-31 15:07:32,433 - pyswarms.single.local_best - INFO - Optimization finished | best cost: 296.05536750974625, best pos: [7.86426441e-01 1.81623551e+00 1.30849492e+02 6.92236136e-01
 4.68900404e-04 3.67758103e-04 1.34777888e-04]
2021-01-31 15:07:32,492 - pyswarms.single.local_best - INFO - Optimize for 500 iters with {'c1': 0.1, 'c2': 0.3, 'w': 0.9, 'k': 5, 'p': 2}
2021-01-31 15:07:58,549 - pyswarms.single.local_best - INFO - Optimization finished | best cost: 314.1349040061083, best pos: [7.74319717e-01 1.64751574e+00 1.29898990e+02 6.52732276e-01
 1.52704015e-04 5.16399578e-04 5.22567580e-04]
2021-01-31 15:07:58,610 - pyswarms.single.local_best - INFO - Optimize for 500 iters with {'c1': 0.1, 'c2': 0.3, 'w': 0.9, 'k': 5, 'p': 2}
2021-01-31 15:08:26,648 - pyswarms.single.local_best - INFO - Optimization finished | best cost: 313.70409530189556, best pos: [8.76997056e-01 1.98766880e+00 1.30618078e+02 5.95037627e-01
 5.12198483e-04 4.09224107e-04 2.21648014e-04]
2021-01-31 15:08:26,702 - pyswarms.single.local_best - INFO - Optimize for 500 iters with {'c1': 0.1, 'c2': 0.3, 'w': 0.9, 'k': 5, 'p': 2}
2021-01-31 15:08:53,359 - pyswarms.single.local_best - INFO - Optimization finished | best cost: 269.23692565672894, best pos: [9.21077288e-01 1.88637369e+00 1.29650728e+02 5.34054849e-01
 5.30247596e-05 6.13878839e-04 3.00402036e-04]
2021-01-31 15:08:53,413 - pyswarms.single.local_best - INFO - Optimize for 500 iters with {'c1': 0.1, 'c2': 0.3, 'w': 0.9, 'k': 5, 'p': 2}
2021-01-31 15:09:19,145 - pyswarms.single.local_best - INFO - Optimization finished | best cost: 272.33355528775127, best pos: [8.12880392e-01 1.87682982e+00 1.30548755e+02 6.59276717e-01
 4.46617516e-04 6.38251109e-04 9.24455659e-05]
2021-01-31 15:09:19,202 - pyswarms.single.local_best - INFO - Optimize for 500 iters with {'c1': 0.1, 'c2': 0.3, 'w': 0.9, 'k': 5, 'p': 2}
2021-01-31 15:09:45,718 - pyswarms.single.local_best - INFO - Optimization finished | best cost: 287.71266711725366, best pos: [9.26430092e-01 1.89978879e+00 1.30337880e+02 5.54016837e-01
 6.61695573e-04 4.65821284e-04 5.21810658e-05]
2021-01-31 15:09:45,767 - pyswarms.single.local_best - INFO - Optimize for 500 iters with {'c1': 0.1, 'c2': 0.3, 'w': 0.9, 'k': 5, 'p': 2}
2021-01-31 15:10:11,221 - pyswarms.single.local_best - INFO - Optimization finished | best cost: 301.11057151339196, best pos: [7.98403219e-01 1.91215082e+00 1.30686737e+02 6.66446868e-01
 3.11580255e-04 6.76686472e-04 2.16256108e-04]
2021-01-31 15:10:11,285 - pyswarms.single.local_best - INFO - Optimize for 500 iters with {'c1': 0.1, 'c2': 0.3, 'w': 0.9, 'k': 5, 'p': 2}
2021-01-31 15:10:37,377 - pyswarms.single.local_best - INFO - Optimization finished | best cost: 291.28751307846375, best pos: [9.35867442e-01 1.78786728e+00 1.30687130e+02 5.29683662e-01
 1.08533526e-04 9.27346021e-04 9.66419221e-05]
2021-01-31 15:10:37,432 - pyswarms.single.local_best - INFO - Optimize for 500 iters with {'c1': 0.1, 'c2': 0.3, 'w': 0.9, 'k': 5, 'p': 2}
2021-01-31 15:11:04,742 - pyswarms.single.local_best - INFO - Optimization finished | best cost: 320.5601951583268, best pos: [8.44592845e-01 1.87137320e+00 1.30167553e+02 5.97610113e-01
 6.08513427e-04 6.12306563e-04 1.64511580e-04]
2021-01-31 15:11:04,799 - pyswarms.single.local_best - INFO - Optimize for 500 iters with {'c1': 0.1, 'c2': 0.3, 'w': 0.9, 'k': 5, 'p': 2}
2021-01-31 15:11:32,020 - pyswarms.single.local_best - INFO - Optimization finished | best cost: 317.06665396578217, best pos: [8.85475761e-01 1.90765592e+00 1.30728960e+02 6.05999034e-01
 7.37473528e-04 1.94894536e-04 1.12785605e-04]
2021-01-31 15:11:32,071 - pyswarms.single.local_best - INFO - Optimize for 500 iters with {'c1': 0.1, 'c2': 0.3, 'w': 0.9, 'k': 5, 'p': 2}
2021-01-31 15:11:58,927 - pyswarms.single.local_best - INFO - Optimization finished | best cost: 309.0689500203546, best pos: [7.96489045e-01 1.52865206e+00 1.28771114e+02 6.71516966e-01
 4.90358024e-04 5.22267544e-04 1.20366311e-04]
2021-01-31 15:11:58,975 - pyswarms.single.local_best - INFO - Optimize for 500 iters with {'c1': 0.1, 'c2': 0.3, 'w': 0.9, 'k': 5, 'p': 2}
2021-01-31 15:12:24,432 - pyswarms.single.local_best - INFO - Optimization finished | best cost: 312.08451425576106, best pos: [8.04063161e-01 1.88530825e+00 1.30702034e+02 6.62072249e-01
 6.54082175e-04 6.61780486e-04 4.71434761e-05]
2021-01-31 15:12:24,489 - pyswarms.single.local_best - INFO - Optimize for 500 iters with {'c1': 0.1, 'c2': 0.3, 'w': 0.9, 'k': 5, 'p': 2}
2021-01-31 15:12:51,587 - pyswarms.single.local_best - INFO - Optimization finished | best cost: 333.45481898933906, best pos: [8.99558607e-01 1.95590979e+00 1.30347289e+02 5.37239760e-01
 9.41474549e-05 8.93569673e-04 4.56088895e-04]
2021-01-31 15:12:51,643 - pyswarms.single.local_best - INFO - Optimize for 500 iters with {'c1': 0.1, 'c2': 0.3, 'w': 0.9, 'k': 5, 'p': 2}
2021-01-31 15:13:18,120 - pyswarms.single.local_best - INFO - Optimization finished | best cost: 313.55426322698975, best pos: [7.92135037e-01 1.81411392e+00 1.29979039e+02 6.62610405e-01
 5.86565224e-04 5.66020672e-04 1.24870219e-04]
2021-01-31 15:13:18,167 - pyswarms.single.local_best - INFO - Optimize for 500 iters with {'c1': 0.1, 'c2': 0.3, 'w': 0.9, 'k': 5, 'p': 2}
2021-01-31 15:13:44,663 - pyswarms.single.local_best - INFO - Optimization finished | best cost: 301.7229967264775, best pos: [8.28441563e-01 1.66373536e+00 1.29623286e+02 6.47193796e-01
 6.59324115e-04 4.24894454e-04 1.18376650e-04]
2021-01-31 15:13:44,719 - pyswarms.single.local_best - INFO - Optimize for 500 iters with {'c1': 0.1, 'c2': 0.3, 'w': 0.9, 'k': 5, 'p': 2}
2021-01-31 15:14:12,514 - pyswarms.single.local_best - INFO - Optimization finished | best cost: 321.56561072116665, best pos: [9.44510181e-01 1.86863085e+00 1.33225318e+02 5.72950976e-01
 3.02708932e-05 4.17806597e-04 1.45387760e-04]
2021-01-31 15:14:12,564 - pyswarms.single.local_best - INFO - Optimize for 500 iters with {'c1': 0.1, 'c2': 0.3, 'w': 0.9, 'k': 5, 'p': 2}
2021-01-31 15:14:39,389 - pyswarms.single.local_best - INFO - Optimization finished | best cost: 317.56335784390177, best pos: [7.79267353e-01 1.66137679e+00 1.29055574e+02 6.32149969e-01
 4.72636332e-04 2.91390884e-04 6.56905567e-04]
2021-01-31 15:14:39,438 - pyswarms.single.local_best - INFO - Optimize for 500 iters with {'c1': 0.1, 'c2': 0.3, 'w': 0.9, 'k': 5, 'p': 2}
2021-01-31 15:15:06,992 - pyswarms.single.local_best - INFO - Optimization finished | best cost: 332.3023156542344, best pos: [7.93535987e-01 1.96534505e+00 1.30415466e+02 6.60175405e-01
 3.39046283e-04 5.11680793e-04 3.12516590e-04]
2021-01-31 15:15:07,048 - pyswarms.single.local_best - INFO - Optimize for 500 iters with {'c1': 0.1, 'c2': 0.3, 'w': 0.9, 'k': 5, 'p': 2}
2021-01-31 15:15:33,664 - pyswarms.single.local_best - INFO - Optimization finished | best cost: 336.4187004240201, best pos: [9.04935158e-01 1.98905202e+00 1.30553144e+02 5.38083776e-01
 9.59945482e-04 6.64337361e-04 2.98352276e-05]
2021-01-31 15:15:33,723 - pyswarms.single.local_best - INFO - Optimize for 500 iters with {'c1': 0.1, 'c2': 0.3, 'w': 0.9, 'k': 5, 'p': 2}
2021-01-31 15:16:00,868 - pyswarms.single.local_best - INFO - Optimization finished | best cost: 290.6456696431589, best pos: [9.62526165e-01 1.97253615e+00 1.30764124e+02 5.42661082e-01
 2.94982445e-04 1.77894335e-04 1.99236645e-04]
2021-01-31 15:16:00,923 - pyswarms.single.local_best - INFO - Optimize for 500 iters with {'c1': 0.1, 'c2': 0.3, 'w': 0.9, 'k': 5, 'p': 2}
2021-01-31 15:16:27,366 - pyswarms.single.local_best - INFO - Optimization finished | best cost: 315.94048414416443, best pos: [8.96732123e-01 1.89560541e+00 1.29758987e+02 5.81856440e-01
 2.98435979e-04 5.65495360e-04 1.79912945e-04]
2021-01-31 15:16:27,416 - pyswarms.single.local_best - INFO - Optimize for 500 iters with {'c1': 0.1, 'c2': 0.3, 'w': 0.9, 'k': 5, 'p': 2}
2021-01-31 15:16:54,638 - pyswarms.single.local_best - INFO - Optimization finished | best cost: 323.7019202489506, best pos: [8.42365135e-01 1.87788818e+00 1.34041535e+02 6.69925887e-01
 2.43658194e-04 3.68604210e-04 6.14977163e-05]
2021-01-31 15:16:54,706 - pyswarms.single.local_best - INFO - Optimize for 500 iters with {'c1': 0.1, 'c2': 0.3, 'w': 0.9, 'k': 5, 'p': 2}
2021-01-31 15:17:20,022 - pyswarms.single.local_best - INFO - Optimization finished | best cost: 242.15136181209556, best pos: [1.39565616e+00 9.95321308e-01 1.17112917e+02 3.36916564e-01
 1.64362349e-06 6.66532310e-07 1.23251649e-07]
2021-01-31 15:17:20,086 - pyswarms.single.local_best - INFO - Optimize for 500 iters with {'c1': 0.1, 'c2': 0.3, 'w': 0.9, 'k': 5, 'p': 2}
2021-01-31 15:17:45,875 - pyswarms.single.local_best - INFO - Optimization finished | best cost: 251.85366576996043, best pos: [1.60337085e+00 1.12162449e+00 1.18785306e+02 2.57581918e-01
 1.17230383e-06 1.92129173e-07 3.61075085e-07]
2021-01-31 15:17:45,932 - pyswarms.single.local_best - INFO - Optimize for 500 iters with {'c1': 0.1, 'c2': 0.3, 'w': 0.9, 'k': 5, 'p': 2}
2021-01-31 15:18:11,964 - pyswarms.single.local_best - INFO - Optimization finished | best cost: 267.51935720425274, best pos: [1.39723105e+00 1.05250575e+00 1.21195307e+02 3.00569276e-01
 6.24869799e-07 2.07678094e-06 1.49655652e-07]
2021-01-31 15:18:12,021 - pyswarms.single.local_best - INFO - Optimize for 500 iters with {'c1': 0.1, 'c2': 0.3, 'w': 0.9, 'k': 5, 'p': 2}
2021-01-31 15:18:37,610 - pyswarms.single.local_best - INFO - Optimization finished | best cost: 268.97135515369223, best pos: [1.13243711e+00 8.37715346e-01 1.16037162e+02 4.59680798e-01
 2.19528653e-06 1.74640037e-07 3.48682682e-07]
2021-01-31 15:18:37,672 - pyswarms.single.local_best - INFO - Optimize for 500 iters with {'c1': 0.1, 'c2': 0.3, 'w': 0.9, 'k': 5, 'p': 2}
2021-01-31 15:19:04,214 - pyswarms.single.local_best - INFO - Optimization finished | best cost: 265.46755115618623, best pos: [1.79217239e+00 1.32623666e+00 1.15596868e+02 1.95505098e-01
 1.26560058e-06 7.07216065e-07 2.72210092e-07]
2021-01-31 15:19:04,271 - pyswarms.single.local_best - INFO - Optimize for 500 iters with {'c1': 0.1, 'c2': 0.3, 'w': 0.9, 'k': 5, 'p': 2}
2021-01-31 15:19:29,742 - pyswarms.single.local_best - INFO - Optimization finished | best cost: 256.03276097789893, best pos: [1.74327201e+00 1.25908692e+00 1.18517798e+02 1.89209562e-01
 1.34375777e-06 1.33035188e-06 3.45423809e-07]
2021-01-31 15:19:29,798 - pyswarms.single.local_best - INFO - Optimize for 500 iters with {'c1': 0.1, 'c2': 0.3, 'w': 0.9, 'k': 5, 'p': 2}
2021-01-31 15:19:56,106 - pyswarms.single.local_best - INFO - Optimization finished | best cost: 231.81090737112166, best pos: [1.52650320e+00 1.09977140e+00 1.15496938e+02 2.89610845e-01
 1.32511668e-06 1.46625956e-06 7.02265247e-09]
2021-01-31 15:19:56,157 - pyswarms.single.local_best - INFO - Optimize for 500 iters with {'c1': 0.1, 'c2': 0.3, 'w': 0.9, 'k': 5, 'p': 2}
2021-01-31 15:20:21,309 - pyswarms.single.local_best - INFO - Optimization finished | best cost: 246.42881928715417, best pos: [1.42669294e+00 9.84728816e-01 1.13940776e+02 3.63973902e-01
 6.91439369e-07 5.95038161e-07 2.23948685e-07]
2021-01-31 15:20:21,366 - pyswarms.single.local_best - INFO - Optimize for 500 iters with {'c1': 0.1, 'c2': 0.3, 'w': 0.9, 'k': 5, 'p': 2}
2021-01-31 15:20:46,146 - pyswarms.single.local_best - INFO - Optimization finished | best cost: 264.92968878528836, best pos: [1.22808871e+00 9.87306338e-01 1.16662600e+02 3.57799935e-01
 2.22947297e-06 1.54877412e-06 1.35053174e-07]
2021-01-31 15:20:46,201 - pyswarms.single.local_best - INFO - Optimize for 500 iters with {'c1': 0.1, 'c2': 0.3, 'w': 0.9, 'k': 5, 'p': 2}
2021-01-31 15:21:12,431 - pyswarms.single.local_best - INFO - Optimization finished | best cost: 281.1235890041202, best pos: [1.22717294e+00 9.13974462e-01 1.19296131e+02 4.05412672e-01
 2.10253210e-06 4.57183317e-07 2.04382275e-08]
2021-01-31 15:21:12,477 - pyswarms.single.local_best - INFO - Optimize for 500 iters with {'c1': 0.1, 'c2': 0.3, 'w': 0.9, 'k': 5, 'p': 2}
2021-01-31 15:21:39,657 - pyswarms.single.local_best - INFO - Optimization finished | best cost: 249.2850978139195, best pos: [1.28515908e+00 9.31714362e-01 1.19030486e+02 3.78292434e-01
 9.94495013e-07 1.15721141e-06 1.21028880e-07]
2021-01-31 15:21:39,712 - pyswarms.single.local_best - INFO - Optimize for 500 iters with {'c1': 0.1, 'c2': 0.3, 'w': 0.9, 'k': 5, 'p': 2}
2021-01-31 15:22:05,660 - pyswarms.single.local_best - INFO - Optimization finished | best cost: 267.7548673505591, best pos: [1.22339939e+00 8.75371947e-01 1.15277161e+02 4.18413754e-01
 7.48406043e-07 1.77842550e-06 1.24348026e-07]
2021-01-31 15:22:05,716 - pyswarms.single.local_best - INFO - Optimize for 500 iters with {'c1': 0.1, 'c2': 0.3, 'w': 0.9, 'k': 5, 'p': 2}
2021-01-31 15:22:31,287 - pyswarms.single.local_best - INFO - Optimization finished | best cost: 251.33788655619782, best pos: [1.32151029e+00 9.93088384e-01 1.13918476e+02 3.46618301e-01
 2.22057221e-06 1.40843248e-06 3.85836656e-08]
2021-01-31 15:22:31,338 - pyswarms.single.local_best - INFO - Optimize for 500 iters with {'c1': 0.1, 'c2': 0.3, 'w': 0.9, 'k': 5, 'p': 2}
2021-01-31 15:22:57,595 - pyswarms.single.local_best - INFO - Optimization finished | best cost: 246.11902730303783, best pos: [1.67333308e+00 1.18697707e+00 1.16268926e+02 2.22176422e-01
 1.42835968e-08 8.07196143e-07 6.61321769e-07]
2021-01-31 15:22:57,653 - pyswarms.single.local_best - INFO - Optimize for 500 iters with {'c1': 0.1, 'c2': 0.3, 'w': 0.9, 'k': 5, 'p': 2}
2021-01-31 15:23:24,039 - pyswarms.single.local_best - INFO - Optimization finished | best cost: 207.3579153046403, best pos: [1.38675818e+00 9.15321781e-01 1.14703543e+02 4.12483983e-01
 4.13736065e-07 5.66016261e-07 1.20136583e-07]
2021-01-31 15:23:24,102 - pyswarms.single.local_best - INFO - Optimize for 500 iters with {'c1': 0.1, 'c2': 0.3, 'w': 0.9, 'k': 5, 'p': 2}
2021-01-31 15:23:50,248 - pyswarms.single.local_best - INFO - Optimization finished | best cost: 248.62755843910114, best pos: [9.11682888e-01 6.69725730e-01 1.17519716e+02 6.00358934e-01
 8.90251791e-07 3.53593198e-07 1.22785903e-06]
2021-01-31 15:23:50,296 - pyswarms.single.local_best - INFO - Optimize for 500 iters with {'c1': 0.1, 'c2': 0.3, 'w': 0.9, 'k': 5, 'p': 2}
2021-01-31 15:24:15,130 - pyswarms.single.local_best - INFO - Optimization finished | best cost: 239.74880094116583, best pos: [1.68072980e+00 1.09784148e+00 1.18151026e+02 2.54274924e-01
 2.18382376e-06 3.24487277e-07 4.99859507e-09]
2021-01-31 15:24:15,177 - pyswarms.single.local_best - INFO - Optimize for 500 iters with {'c1': 0.1, 'c2': 0.3, 'w': 0.9, 'k': 5, 'p': 2}
2021-01-31 15:24:40,627 - pyswarms.single.local_best - INFO - Optimization finished | best cost: 257.4605829583826, best pos: [1.49207911e+00 1.17003848e+00 1.21163631e+02 2.34490073e-01
 3.38717118e-07 2.82250367e-07 1.02608276e-06]
2021-01-31 15:24:40,685 - pyswarms.single.local_best - INFO - Optimize for 500 iters with {'c1': 0.1, 'c2': 0.3, 'w': 0.9, 'k': 5, 'p': 2}
2021-01-31 15:25:06,694 - pyswarms.single.local_best - INFO - Optimization finished | best cost: 238.4442843426363, best pos: [1.44770839e+00 1.01757367e+00 1.18120395e+02 3.20296703e-01
 3.55192479e-07 1.22472499e-06 2.08989471e-07]
2021-01-31 15:25:06,754 - pyswarms.single.local_best - INFO - Optimize for 500 iters with {'c1': 0.1, 'c2': 0.3, 'w': 0.9, 'k': 5, 'p': 2}
2021-01-31 15:25:32,357 - pyswarms.single.local_best - INFO - Optimization finished | best cost: 234.1083296801154, best pos: [1.79774215e+00 1.39631959e+00 1.16570646e+02 1.70070466e-01
 5.05459663e-07 1.62659399e-06 4.44835180e-07]
2021-01-31 15:25:32,413 - pyswarms.single.local_best - INFO - Optimize for 500 iters with {'c1': 0.1, 'c2': 0.3, 'w': 0.9, 'k': 5, 'p': 2}
2021-01-31 15:25:57,977 - pyswarms.single.local_best - INFO - Optimization finished | best cost: 227.1640593611356, best pos: [1.41450626e+00 9.56004998e-01 1.13123884e+02 3.69183092e-01
 2.88241679e-07 4.52673126e-07 4.57313197e-07]
2021-01-31 15:25:58,028 - pyswarms.single.local_best - INFO - Optimize for 500 iters with {'c1': 0.1, 'c2': 0.3, 'w': 0.9, 'k': 5, 'p': 2}
2021-01-31 15:26:23,298 - pyswarms.single.local_best - INFO - Optimization finished | best cost: 278.01883548130553, best pos: [1.52248471e+00 1.14608897e+00 1.13505703e+02 2.78701867e-01
 1.23726609e-06 1.04548950e-06 2.61713518e-07]
2021-01-31 15:26:23,356 - pyswarms.single.local_best - INFO - Optimize for 500 iters with {'c1': 0.1, 'c2': 0.3, 'w': 0.9, 'k': 5, 'p': 2}
2021-01-31 15:26:48,312 - pyswarms.single.local_best - INFO - Optimization finished | best cost: 275.9353296191687, best pos: [1.34070990e+00 1.07238979e+00 1.18307244e+02 2.89129491e-01
 1.97486306e-06 8.80743212e-07 6.86014650e-07]
2021-01-31 15:26:48,367 - pyswarms.single.local_best - INFO - Optimize for 500 iters with {'c1': 0.1, 'c2': 0.3, 'w': 0.9, 'k': 5, 'p': 2}
2021-01-31 15:27:13,361 - pyswarms.single.local_best - INFO - Optimization finished | best cost: 243.08389454216388, best pos: [1.82253017e+00 1.36235036e+00 1.16422885e+02 1.80683659e-01
 2.08509370e-06 5.11070381e-07 1.69162732e-07]
2021-01-31 15:27:13,416 - pyswarms.single.local_best - INFO - Optimize for 500 iters with {'c1': 0.1, 'c2': 0.3, 'w': 0.9, 'k': 5, 'p': 2}
2021-01-31 15:27:38,451 - pyswarms.single.local_best - INFO - Optimization finished | best cost: 287.259448596009, best pos: [1.33449514e+00 9.22912800e-01 1.18431356e+02 3.61707910e-01
 2.03164752e-06 7.11331031e-07 3.32303514e-08]
2021-01-31 15:27:38,515 - pyswarms.single.local_best - INFO - Optimize for 500 iters with {'c1': 0.1, 'c2': 0.3, 'w': 0.9, 'k': 5, 'p': 2}
2021-01-31 15:28:05,468 - pyswarms.single.local_best - INFO - Optimization finished | best cost: 243.7580250754009, best pos: [1.68962766e+00 1.28543149e+00 1.21826931e+02 2.02763368e-01
 1.71111939e-06 9.43241270e-07 9.33288956e-08]
2021-01-31 15:28:05,529 - pyswarms.single.local_best - INFO - Optimize for 500 iters with {'c1': 0.1, 'c2': 0.3, 'w': 0.9, 'k': 5, 'p': 2}
2021-01-31 15:28:32,192 - pyswarms.single.local_best - INFO - Optimization finished | best cost: 262.1220981194218, best pos: [1.81388750e+00 1.45612468e+00 1.17098754e+02 1.42504644e-01
 8.22236591e-07 1.20810997e-06 7.74942381e-07]
2021-01-31 15:28:32,248 - pyswarms.single.local_best - INFO - Optimize for 500 iters with {'c1': 0.1, 'c2': 0.3, 'w': 0.9, 'k': 5, 'p': 2}
2021-01-31 15:28:57,460 - pyswarms.single.local_best - INFO - Optimization finished | best cost: 273.8430721794126, best pos: [1.70357741e+00 1.30687147e+00 1.17639986e+02 1.86211554e-01
 1.93194490e-06 1.47992637e-06 3.38795701e-07]
2021-01-31 15:28:57,515 - pyswarms.single.local_best - INFO - Optimize for 500 iters with {'c1': 0.1, 'c2': 0.3, 'w': 0.9, 'k': 5, 'p': 2}
2021-01-31 15:29:24,063 - pyswarms.single.local_best - INFO - Optimization finished | best cost: 242.93164700725634, best pos: [1.56541296e+00 1.05331265e+00 1.18087444e+02 2.89570405e-01
 9.78450199e-07 1.13365075e-06 4.06896674e-08]
2021-01-31 15:29:24,120 - pyswarms.single.local_best - INFO - Optimize for 500 iters with {'c1': 0.1, 'c2': 0.3, 'w': 0.9, 'k': 5, 'p': 2}
2021-01-31 15:29:50,786 - pyswarms.single.local_best - INFO - Optimization finished | best cost: 264.7187080866141, best pos: [1.40179580e+00 9.61649879e-01 1.17225810e+02 3.55652476e-01
 1.03773279e-06 9.86776451e-07 2.61321817e-08]
2021-01-31 15:29:50,842 - pyswarms.single.local_best - INFO - Optimize for 500 iters with {'c1': 0.1, 'c2': 0.3, 'w': 0.9, 'k': 5, 'p': 2}
2021-01-31 15:30:16,461 - pyswarms.single.local_best - INFO - Optimization finished | best cost: 230.64043295474107, best pos: [1.62790398e+00 1.22577148e+00 1.16878102e+02 2.24284665e-01
 1.03338161e-06 1.69484959e-06 2.23279964e-07]
2021-01-31 15:30:16,517 - pyswarms.single.local_best - INFO - Optimize for 500 iters with {'c1': 0.1, 'c2': 0.3, 'w': 0.9, 'k': 5, 'p': 2}
2021-01-31 15:30:42,397 - pyswarms.single.local_best - INFO - Optimization finished | best cost: 247.9004266491526, best pos: [1.38049971e+00 1.00048237e+00 1.17667734e+02 3.24432534e-01
 1.45497847e-06 8.80112344e-07 2.79195898e-07]
2021-01-31 15:30:42,454 - pyswarms.single.local_best - INFO - Optimize for 500 iters with {'c1': 0.1, 'c2': 0.3, 'w': 0.9, 'k': 5, 'p': 2}
2021-01-31 15:31:07,465 - pyswarms.single.local_best - INFO - Optimization finished | best cost: 249.13548621466165, best pos: [1.34725702e+00 1.02128724e+00 1.12041610e+02 3.44657519e-01
 1.74297798e-06 2.18740030e-07 4.67216311e-07]
2021-01-31 15:31:07,522 - pyswarms.single.local_best - INFO - Optimize for 500 iters with {'c1': 0.1, 'c2': 0.3, 'w': 0.9, 'k': 5, 'p': 2}
2021-01-31 15:31:32,066 - pyswarms.single.local_best - INFO - Optimization finished | best cost: 229.73688708948967, best pos: [1.38276618e+00 1.10227394e+00 1.19133908e+02 2.85662474e-01
 7.39163317e-07 1.71906224e-06 5.01687420e-07]
2021-01-31 15:31:32,116 - pyswarms.single.local_best - INFO - Optimize for 500 iters with {'c1': 0.1, 'c2': 0.3, 'w': 0.9, 'k': 5, 'p': 2}
2021-01-31 15:31:57,237 - pyswarms.single.local_best - INFO - Optimization finished | best cost: 225.0453092752926, best pos: [1.61892505e+00 1.11146008e+00 1.13934662e+02 2.91629060e-01
 1.83798839e-07 1.29599412e-06 1.21629387e-07]
2021-01-31 15:31:57,292 - pyswarms.single.local_best - INFO - Optimize for 500 iters with {'c1': 0.1, 'c2': 0.3, 'w': 0.9, 'k': 5, 'p': 2}
2021-01-31 15:32:23,368 - pyswarms.single.local_best - INFO - Optimization finished | best cost: 248.12834533692669, best pos: [1.03229388e+00 7.53254831e-01 1.18478491e+02 5.12164438e-01
 2.55798102e-06 4.38390421e-07 1.68498914e-07]
2021-01-31 15:32:23,425 - pyswarms.single.local_best - INFO - Optimize for 500 iters with {'c1': 0.1, 'c2': 0.3, 'w': 0.9, 'k': 5, 'p': 2}
2021-01-31 15:32:49,921 - pyswarms.single.local_best - INFO - Optimization finished | best cost: 262.15799944885674, best pos: [1.52163437e+00 1.04168926e+00 1.15358600e+02 2.97600185e-01
 1.47998349e-06 1.37225692e-07 3.51314625e-07]
2021-01-31 15:32:49,977 - pyswarms.single.local_best - INFO - Optimize for 500 iters with {'c1': 0.1, 'c2': 0.3, 'w': 0.9, 'k': 5, 'p': 2}
2021-01-31 15:33:16,010 - pyswarms.single.local_best - INFO - Optimization finished | best cost: 276.9051990804586, best pos: [1.61461373e+00 1.25291893e+00 1.18987178e+02 2.19397776e-01
 1.16554438e-06 4.20738567e-07 4.84849427e-07]
2021-01-31 15:33:16,062 - pyswarms.single.local_best - INFO - Optimize for 500 iters with {'c1': 0.1, 'c2': 0.3, 'w': 0.9, 'k': 5, 'p': 2}
2021-01-31 15:33:41,508 - pyswarms.single.local_best - INFO - Optimization finished | best cost: 265.13396952666085, best pos: [8.54018396e-01 6.15196173e-01 1.15795760e+02 6.83235438e-01
 1.32388320e-06 9.92464602e-07 6.50453572e-07]
2021-01-31 15:33:41,567 - pyswarms.single.local_best - INFO - Optimize for 500 iters with {'c1': 0.1, 'c2': 0.3, 'w': 0.9, 'k': 5, 'p': 2}
2021-01-31 15:34:06,825 - pyswarms.single.local_best - INFO - Optimization finished | best cost: 262.20793099413584, best pos: [1.17629587e+00 8.90804185e-01 1.22245798e+02 3.90565231e-01
 2.84986049e-06 6.42796130e-07 4.61418520e-08]
2021-01-31 15:34:06,884 - pyswarms.single.local_best - INFO - Optimize for 500 iters with {'c1': 0.1, 'c2': 0.3, 'w': 0.9, 'k': 5, 'p': 2}
2021-01-31 15:34:33,114 - pyswarms.single.local_best - INFO - Optimization finished | best cost: 241.60234402944835, best pos: [1.33592938e+00 8.86220143e-01 1.16300337e+02 3.75253995e-01
 4.25251013e-07 1.42102135e-06 3.21183578e-07]
2021-01-31 15:34:33,173 - pyswarms.single.local_best - INFO - Optimize for 500 iters with {'c1': 0.1, 'c2': 0.3, 'w': 0.9, 'k': 5, 'p': 2}
2021-01-31 15:34:58,719 - pyswarms.single.local_best - INFO - Optimization finished | best cost: 243.56432301116686, best pos: [1.17584322e+00 7.89161464e-01 1.18773033e+02 4.59818845e-01
 1.12878210e-06 9.49280718e-07 1.41147795e-07]
2021-01-31 15:34:58,774 - pyswarms.single.local_best - INFO - Optimize for 500 iters with {'c1': 0.1, 'c2': 0.3, 'w': 0.9, 'k': 5, 'p': 2}
2021-01-31 15:35:25,208 - pyswarms.single.local_best - INFO - Optimization finished | best cost: 251.3426898702928, best pos: [1.42870504e+00 9.30089770e-01 1.15782236e+02 3.61844197e-01
 1.18231735e-06 3.92205948e-08 3.08259100e-07]
2021-01-31 15:35:25,266 - pyswarms.single.local_best - INFO - Optimize for 500 iters with {'c1': 0.1, 'c2': 0.3, 'w': 0.9, 'k': 5, 'p': 2}
2021-01-31 15:35:52,330 - pyswarms.single.local_best - INFO - Optimization finished | best cost: 235.24713162944, best pos: [1.55214423e+00 1.05136907e+00 1.15999410e+02 3.01003431e-01
 1.03517427e-06 5.31016077e-07 1.80016178e-07]
2021-01-31 15:35:52,386 - pyswarms.single.local_best - INFO - Optimize for 500 iters with {'c1': 0.1, 'c2': 0.3, 'w': 0.9, 'k': 5, 'p': 2}
2021-01-31 15:36:18,969 - pyswarms.single.local_best - INFO - Optimization finished | best cost: 243.7617960305888, best pos: [1.73217402e+00 1.18982386e+00 1.15818140e+02 2.15431457e-01
 1.76699158e-06 1.14053088e-06 1.35385712e-07]
2021-01-31 15:36:19,025 - pyswarms.single.local_best - INFO - Optimize for 500 iters with {'c1': 0.1, 'c2': 0.3, 'w': 0.9, 'k': 5, 'p': 2}
2021-01-31 15:36:44,830 - pyswarms.single.local_best - INFO - Optimization finished | best cost: 246.71938463044305, best pos: [1.91426368e+00 1.32625707e+00 1.16596131e+02 1.89351293e-01
 1.66477893e-07 1.02377606e-06 2.50056658e-07]
2021-01-31 15:36:44,880 - pyswarms.single.local_best - INFO - Optimize for 500 iters with {'c1': 0.1, 'c2': 0.3, 'w': 0.9, 'k': 5, 'p': 2}
2021-01-31 15:37:10,309 - pyswarms.single.local_best - INFO - Optimization finished | best cost: 244.00372655311276, best pos: [1.62254669e+00 1.08844380e+00 1.16553620e+02 2.81316182e-01
 2.38827069e-07 1.00660714e-06 2.10597142e-07]
2021-01-31 15:37:10,374 - pyswarms.single.local_best - INFO - Optimize for 500 iters with {'c1': 0.1, 'c2': 0.3, 'w': 0.9, 'k': 5, 'p': 2}
2021-01-31 15:37:36,390 - pyswarms.single.local_best - INFO - Optimization finished | best cost: 259.1294324929117, best pos: [1.41648574e+00 9.48352307e-01 1.17904259e+02 3.59097997e-01
 1.45622516e-06 4.51156373e-07 1.34191934e-09]
2021-01-31 15:37:36,442 - pyswarms.single.local_best - INFO - Optimize for 500 iters with {'c1': 0.1, 'c2': 0.3, 'w': 0.9, 'k': 5, 'p': 2}
2021-01-31 15:38:02,164 - pyswarms.single.local_best - INFO - Optimization finished | best cost: 261.68896742745244, best pos: [1.09682947e+00 7.94231099e-01 1.14891595e+02 5.16439594e-01
 4.95031746e-07 1.39739715e-06 9.39360994e-08]
2021-01-31 15:38:02,229 - pyswarms.single.local_best - INFO - Optimize for 500 iters with {'c1': 0.1, 'c2': 0.3, 'w': 0.9, 'k': 5, 'p': 2}
2021-01-31 15:38:28,124 - pyswarms.single.local_best - INFO - Optimization finished | best cost: 273.5255817708295, best pos: [1.40017973e+00 9.81798767e-01 1.18118588e+02 3.37618924e-01
 1.57520623e-06 1.00008149e-06 4.36825795e-10]
2021-01-31 15:38:28,180 - pyswarms.single.local_best - INFO - Optimize for 500 iters with {'c1': 0.1, 'c2': 0.3, 'w': 0.9, 'k': 5, 'p': 2}
2021-01-31 15:38:52,994 - pyswarms.single.local_best - INFO - Optimization finished | best cost: 251.51435811307445, best pos: [1.22385326e+00 9.04796641e-01 1.19067302e+02 3.88751051e-01
 1.60445069e-06 1.38718741e-06 8.85766199e-08]
2021-01-31 15:38:53,047 - pyswarms.single.local_best - INFO - Optimize for 500 iters with {'c1': 0.1, 'c2': 0.3, 'w': 0.9, 'k': 5, 'p': 2}
2021-01-31 15:39:18,161 - pyswarms.single.local_best - INFO - Optimization finished | best cost: 260.6282011883802, best pos: [1.12756346e+00 8.02647144e-01 1.21743537e+02 4.45366314e-01
 4.84348954e-07 9.84666870e-07 5.17931322e-07]
2021-01-31 15:39:18,211 - pyswarms.single.local_best - INFO - Optimize for 500 iters with {'c1': 0.1, 'c2': 0.3, 'w': 0.9, 'k': 5, 'p': 2}
2021-01-31 15:39:43,793 - pyswarms.single.local_best - INFO - Optimization finished | best cost: 272.0323734842086, best pos: [1.46488534e+00 1.00381377e+00 1.19366613e+02 2.99964272e-01
 1.48537688e-06 1.16662054e-06 1.16398064e-07]
2021-01-31 15:39:43,852 - pyswarms.single.local_best - INFO - Optimize for 500 iters with {'c1': 0.1, 'c2': 0.3, 'w': 0.9, 'k': 5, 'p': 2}
2021-01-31 15:40:08,901 - pyswarms.single.local_best - INFO - Optimization finished | best cost: 268.27931325008774, best pos: [1.61108684e+00 1.17717938e+00 1.19921482e+02 2.30434708e-01
 1.14644780e-06 5.18515422e-07 4.28197399e-07]
2021-01-31 15:40:08,950 - pyswarms.single.local_best - INFO - Optimize for 500 iters with {'c1': 0.1, 'c2': 0.3, 'w': 0.9, 'k': 5, 'p': 2}
2021-01-31 15:40:35,090 - pyswarms.single.local_best - INFO - Optimization finished | best cost: 256.4822134387714, best pos: [1.81774577e+00 1.38039278e+00 1.14656583e+02 1.72138624e-01
 1.68462617e-06 1.50152252e-06 2.63975798e-07]
2021-01-31 15:40:35,147 - pyswarms.single.local_best - INFO - Optimize for 500 iters with {'c1': 0.1, 'c2': 0.3, 'w': 0.9, 'k': 5, 'p': 2}
2021-01-31 15:41:00,421 - pyswarms.single.local_best - INFO - Optimization finished | best cost: 244.38831189406875, best pos: [1.94425817e+00 1.24082721e+00 1.13476861e+02 1.99177882e-01
 1.28564719e-06 5.63445873e-07 1.66279367e-07]
2021-01-31 15:41:00,478 - pyswarms.single.local_best - INFO - Optimize for 500 iters with {'c1': 0.1, 'c2': 0.3, 'w': 0.9, 'k': 5, 'p': 2}
2021-01-31 15:41:25,471 - pyswarms.single.local_best - INFO - Optimization finished | best cost: 259.5772742217628, best pos: [1.61417807e+00 1.15892923e+00 1.18935592e+02 2.36082889e-01
 2.75881802e-06 3.80100088e-07 3.34822089e-08]
2021-01-31 15:41:25,528 - pyswarms.single.local_best - INFO - Optimize for 500 iters with {'c1': 0.1, 'c2': 0.3, 'w': 0.9, 'k': 5, 'p': 2}
2021-01-31 15:41:51,442 - pyswarms.single.local_best - INFO - Optimization finished | best cost: 245.24334989511507, best pos: [1.60948978e+00 1.18192113e+00 1.16986962e+02 2.45232522e-01
 2.02312948e-06 9.12756112e-07 2.81344774e-08]
2021-01-31 15:41:51,489 - pyswarms.single.local_best - INFO - Optimize for 500 iters with {'c1': 0.1, 'c2': 0.3, 'w': 0.9, 'k': 5, 'p': 2}
2021-01-31 15:42:17,120 - pyswarms.single.local_best - INFO - Optimization finished | best cost: 247.48416516292627, best pos: [1.53612106e+00 1.05786725e+00 1.18259203e+02 2.97839545e-01
 9.20911651e-07 6.01674555e-07 1.60136559e-07]
2021-01-31 15:42:17,177 - pyswarms.single.local_best - INFO - Optimize for 500 iters with {'c1': 0.1, 'c2': 0.3, 'w': 0.9, 'k': 5, 'p': 2}
2021-01-31 15:42:43,072 - pyswarms.single.local_best - INFO - Optimization finished | best cost: 257.74129374323684, best pos: [1.73532086e+00 1.07736419e+00 1.14442524e+02 3.01862650e-01
 1.38911344e-07 7.74496718e-07 7.59668069e-08]
2021-01-31 15:42:43,128 - pyswarms.single.local_best - INFO - Optimize for 500 iters with {'c1': 0.1, 'c2': 0.3, 'w': 0.9, 'k': 5, 'p': 2}
2021-01-31 15:43:09,259 - pyswarms.single.local_best - INFO - Optimization finished | best cost: 233.03381778058684, best pos: [1.38205362e+00 9.64785678e-01 1.14886160e+02 3.59249598e-01
 1.35490411e-06 9.99694761e-07 8.89928482e-08]
2021-01-31 15:43:09,313 - pyswarms.single.local_best - INFO - Optimize for 500 iters with {'c1': 0.1, 'c2': 0.3, 'w': 0.9, 'k': 5, 'p': 2}
2021-01-31 15:43:35,964 - pyswarms.single.local_best - INFO - Optimization finished | best cost: 258.9425927651409, best pos: [1.71045055e+00 1.16900610e+00 1.14282644e+02 2.53672216e-01
 7.83043581e-07 6.93185978e-07 1.69817767e-07]
2021-01-31 15:43:36,023 - pyswarms.single.local_best - INFO - Optimize for 500 iters with {'c1': 0.1, 'c2': 0.3, 'w': 0.9, 'k': 5, 'p': 2}
2021-01-31 15:44:02,100 - pyswarms.single.local_best - INFO - Optimization finished | best cost: 265.15416107138805, best pos: [1.50486763e+00 1.00025823e+00 1.14823863e+02 3.31675520e-01
 3.49923997e-07 1.02377830e-06 2.08836145e-07]
2021-01-31 15:44:02,160 - pyswarms.single.local_best - INFO - Optimize for 500 iters with {'c1': 0.1, 'c2': 0.3, 'w': 0.9, 'k': 5, 'p': 2}
2021-01-31 15:44:29,227 - pyswarms.single.local_best - INFO - Optimization finished | best cost: 240.76903505035816, best pos: [1.51329448e+00 1.02011566e+00 1.18379543e+02 3.04586885e-01
 1.63880812e-06 5.10468264e-07 3.71066238e-08]
2021-01-31 15:44:29,279 - pyswarms.single.local_best - INFO - Optimize for 500 iters with {'c1': 0.1, 'c2': 0.3, 'w': 0.9, 'k': 5, 'p': 2}
2021-01-31 15:44:55,878 - pyswarms.single.local_best - INFO - Optimization finished | best cost: 239.80115662988743, best pos: [1.65782790e+00 1.17718767e+00 1.22435255e+02 2.30933789e-01
 1.32853405e-06 1.25998255e-06 5.96733889e-09]
2021-01-31 15:44:55,940 - pyswarms.single.local_best - INFO - Optimize for 500 iters with {'c1': 0.1, 'c2': 0.3, 'w': 0.9, 'k': 5, 'p': 2}
2021-01-31 15:45:20,868 - pyswarms.single.local_best - INFO - Optimization finished | best cost: 271.84762848229184, best pos: [1.23958364e+00 8.93608970e-01 1.19152501e+02 3.82290204e-01
 1.24511806e-06 1.08592965e-06 3.60522123e-07]
2021-01-31 15:45:20,915 - pyswarms.single.local_best - INFO - Optimize for 500 iters with {'c1': 0.1, 'c2': 0.3, 'w': 0.9, 'k': 5, 'p': 2}
2021-01-31 15:45:46,795 - pyswarms.single.local_best - INFO - Optimization finished | best cost: 251.56790911066287, best pos: [1.37576578e+00 1.00203007e+00 1.22527739e+02 3.15203251e-01
 1.60947529e-06 1.86691509e-07 3.39887336e-07]
2021-01-31 15:45:46,849 - pyswarms.single.local_best - INFO - Optimize for 500 iters with {'c1': 0.1, 'c2': 0.3, 'w': 0.9, 'k': 5, 'p': 2}
2021-01-31 15:46:13,292 - pyswarms.single.local_best - INFO - Optimization finished | best cost: 226.72980839650333, best pos: [1.35591830e+00 9.04369933e-01 1.18091414e+02 3.85071481e-01
 1.36523754e-06 3.51533533e-07 8.39830885e-08]
2021-01-31 15:46:13,350 - pyswarms.single.local_best - INFO - Optimize for 500 iters with {'c1': 0.1, 'c2': 0.3, 'w': 0.9, 'k': 5, 'p': 2}
2021-01-31 15:46:39,115 - pyswarms.single.local_best - INFO - Optimization finished | best cost: 236.97946893163518, best pos: [1.57076933e+00 1.12301808e+00 1.17028152e+02 2.63269065e-01
 1.40587618e-06 6.89893661e-07 2.63274240e-07]
2021-01-31 15:46:39,172 - pyswarms.single.local_best - INFO - Optimize for 500 iters with {'c1': 0.1, 'c2': 0.3, 'w': 0.9, 'k': 5, 'p': 2}
2021-01-31 15:47:04,549 - pyswarms.single.local_best - INFO - Optimization finished | best cost: 259.12512024603325, best pos: [1.55486361e+00 1.06034545e+00 1.14002107e+02 2.93531333e-01
 1.78937259e-06 8.03303648e-07 6.92347061e-08]
2021-01-31 15:47:04,603 - pyswarms.single.local_best - INFO - Optimize for 500 iters with {'c1': 0.1, 'c2': 0.3, 'w': 0.9, 'k': 5, 'p': 2}
2021-01-31 15:47:28,748 - pyswarms.single.local_best - INFO - Optimization finished | best cost: 276.3424248465237, best pos: [1.53374789e+00 1.10504173e+00 1.19919383e+02 2.65270025e-01
 2.10380881e-06 1.68655337e-07 2.32644770e-07]
2021-01-31 15:47:28,805 - pyswarms.single.local_best - INFO - Optimize for 500 iters with {'c1': 0.1, 'c2': 0.3, 'w': 0.9, 'k': 5, 'p': 2}
2021-01-31 15:47:54,193 - pyswarms.single.local_best - INFO - Optimization finished | best cost: 255.62588934283227, best pos: [1.48628002e+00 1.09154948e+00 1.20042734e+02 2.69475357e-01
 2.11339914e-06 5.17192793e-07 2.45951001e-07]
2021-01-31 15:47:54,246 - pyswarms.single.local_best - INFO - Optimize for 500 iters with {'c1': 0.1, 'c2': 0.3, 'w': 0.9, 'k': 5, 'p': 2}
2021-01-31 15:48:20,374 - pyswarms.single.local_best - INFO - Optimization finished | best cost: 262.3340975076121, best pos: [1.78783465e+00 1.46719653e+00 1.17544895e+02 1.36071386e-01
 9.04872487e-07 1.04009037e-06 9.66230875e-07]
2021-01-31 15:48:20,428 - pyswarms.single.local_best - INFO - Optimize for 500 iters with {'c1': 0.1, 'c2': 0.3, 'w': 0.9, 'k': 5, 'p': 2}
2021-01-31 15:48:47,127 - pyswarms.single.local_best - INFO - Optimization finished | best cost: 252.61094175006832, best pos: [1.89968988e+00 1.32962370e+00 1.16920000e+02 1.83259584e-01
 9.26316171e-07 1.42290419e-06 9.03569138e-08]
2021-01-31 15:48:47,183 - pyswarms.single.local_best - INFO - Optimize for 500 iters with {'c1': 0.1, 'c2': 0.3, 'w': 0.9, 'k': 5, 'p': 2}
2021-01-31 15:49:12,937 - pyswarms.single.local_best - INFO - Optimization finished | best cost: 254.8213688304139, best pos: [1.77271103e+00 1.38067302e+00 1.17622678e+02 1.80086890e-01
 2.18796441e-06 1.39167489e-06 5.11675930e-08]
2021-01-31 15:49:12,993 - pyswarms.single.local_best - INFO - Optimize for 500 iters with {'c1': 0.1, 'c2': 0.3, 'w': 0.9, 'k': 5, 'p': 2}
2021-01-31 15:49:39,193 - pyswarms.single.local_best - INFO - Optimization finished | best cost: 262.9540899156746, best pos: [1.51599460e+00 1.05160012e+00 1.16371625e+02 3.03486774e-01
 1.14450439e-06 9.98903533e-07 6.19075133e-08]
2021-01-31 15:49:39,241 - pyswarms.single.local_best - INFO - Optimize for 500 iters with {'c1': 0.1, 'c2': 0.3, 'w': 0.9, 'k': 5, 'p': 2}
2021-01-31 15:50:04,802 - pyswarms.single.local_best - INFO - Optimization finished | best cost: 258.08907203496557, best pos: [1.35191035e+00 9.32186038e-01 1.14216754e+02 3.79254458e-01
 2.18838966e-06 2.69531599e-07 7.70978542e-08]
2021-01-31 15:50:04,861 - pyswarms.single.local_best - INFO - Optimize for 500 iters with {'c1': 0.1, 'c2': 0.3, 'w': 0.9, 'k': 5, 'p': 2}
2021-01-31 15:50:30,035 - pyswarms.single.local_best - INFO - Optimization finished | best cost: 266.19344051751546, best pos: [9.44389655e-01 6.82260629e-01 1.19536814e+02 5.85877805e-01
 4.34572339e-07 1.70314612e-06 2.89492903e-07]
2021-01-31 15:50:30,091 - pyswarms.single.local_best - INFO - Optimize for 500 iters with {'c1': 0.1, 'c2': 0.3, 'w': 0.9, 'k': 5, 'p': 2}
2021-01-31 15:50:55,676 - pyswarms.single.local_best - INFO - Optimization finished | best cost: 248.0797808479807, best pos: [1.95489169e+00 1.46550195e+00 1.14662290e+02 1.56713942e-01
 1.07651594e-06 1.21944289e-06 1.94841563e-07]
2021-01-31 15:50:55,731 - pyswarms.single.local_best - INFO - Optimize for 500 iters with {'c1': 0.1, 'c2': 0.3, 'w': 0.9, 'k': 5, 'p': 2}
2021-01-31 15:51:20,661 - pyswarms.single.local_best - INFO - Optimization finished | best cost: 262.4004087622653, best pos: [1.99363175e+00 1.54259517e+00 1.13955354e+02 1.26200975e-01
 2.92242654e-06 2.08511611e-06 3.72100207e-08]
2021-01-31 15:51:20,712 - pyswarms.single.local_best - INFO - Optimize for 500 iters with {'c1': 0.1, 'c2': 0.3, 'w': 0.9, 'k': 5, 'p': 2}
2021-01-31 15:51:46,608 - pyswarms.single.local_best - INFO - Optimization finished | best cost: 263.05866953763723, best pos: [1.39548532e+00 1.00260195e+00 1.17908409e+02 3.16885380e-01
 6.22812415e-07 1.24160579e-06 4.10399203e-07]
2021-01-31 15:51:46,667 - pyswarms.single.local_best - INFO - Optimize for 500 iters with {'c1': 0.1, 'c2': 0.3, 'w': 0.9, 'k': 5, 'p': 2}
2021-01-31 15:52:12,899 - pyswarms.single.local_best - INFO - Optimization finished | best cost: 253.18414750168412, best pos: [1.69789003e+00 1.11347597e+00 1.13596168e+02 2.69802672e-01
 4.18372666e-07 1.21811040e-06 1.37550147e-07]
2021-01-31 15:52:12,955 - pyswarms.single.local_best - INFO - Optimize for 500 iters with {'c1': 0.1, 'c2': 0.3, 'w': 0.9, 'k': 5, 'p': 2}
2021-01-31 15:52:36,328 - pyswarms.single.local_best - INFO - Optimization finished | best cost: 239.63315695969624, best pos: [1.40013744e+00 8.63817886e-01 1.10354271e+02 4.47067500e-01
 1.28522687e-06 1.29688011e-08 1.28808345e-07]
2021-01-31 15:52:36,384 - pyswarms.single.local_best - INFO - Optimize for 500 iters with {'c1': 0.1, 'c2': 0.3, 'w': 0.9, 'k': 5, 'p': 2}
2021-01-31 15:53:02,465 - pyswarms.single.local_best - INFO - Optimization finished | best cost: 266.4885998198827, best pos: [1.42072655e+00 8.94373979e-01 1.15705899e+02 3.89488474e-01
 1.49343234e-06 4.26059096e-07 1.59522711e-09]
2021-01-31 15:53:02,520 - pyswarms.single.local_best - INFO - Optimize for 500 iters with {'c1': 0.1, 'c2': 0.3, 'w': 0.9, 'k': 5, 'p': 2}
2021-01-31 15:53:30,789 - pyswarms.single.local_best - INFO - Optimization finished | best cost: 242.27122795190306, best pos: [1.42413954e+00 9.20772989e-01 1.16180915e+02 3.72867083e-01
 1.92435815e-07 7.90843589e-07 2.50307345e-07]
2021-01-31 15:53:30,848 - pyswarms.single.local_best - INFO - Optimize for 500 iters with {'c1': 0.1, 'c2': 0.3, 'w': 0.9, 'k': 5, 'p': 2}
2021-01-31 15:53:57,605 - pyswarms.single.local_best - INFO - Optimization finished | best cost: 258.56087083766676, best pos: [1.77138017e+00 1.10877059e+00 1.17459985e+02 2.65071109e-01
 7.63944141e-07 5.91262019e-08 1.50761598e-07]
2021-01-31 15:53:57,671 - pyswarms.single.local_best - INFO - Optimize for 500 iters with {'c1': 0.1, 'c2': 0.3, 'w': 0.9, 'k': 5, 'p': 2}
2021-01-31 15:54:22,414 - pyswarms.single.local_best - INFO - Optimization finished | best cost: 223.6808457182157, best pos: [1.25364382e+00 8.32006657e-01 1.19046156e+02 4.11136674e-01
 8.68306840e-07 1.01053561e-06 2.01462425e-07]
2021-01-31 15:54:22,472 - pyswarms.single.local_best - INFO - Optimize for 500 iters with {'c1': 0.1, 'c2': 0.3, 'w': 0.9, 'k': 5, 'p': 2}
2021-01-31 15:54:48,905 - pyswarms.single.local_best - INFO - Optimization finished | best cost: 248.1787820764588, best pos: [1.14485476e+00 9.03165085e-01 1.18607714e+02 4.01589593e-01
 1.85853576e-06 3.19809903e-07 7.40747629e-07]
2021-01-31 15:54:48,963 - pyswarms.single.local_best - INFO - Optimize for 500 iters with {'c1': 0.1, 'c2': 0.3, 'w': 0.9, 'k': 5, 'p': 2}
2021-01-31 15:55:14,778 - pyswarms.single.local_best - INFO - Optimization finished | best cost: 269.74809229242794, best pos: [1.61941814e+00 1.17244663e+00 1.19836759e+02 2.24096851e-01
 2.59735316e-06 1.03771626e-06 7.78227353e-08]
2021-01-31 15:55:14,837 - pyswarms.single.local_best - INFO - Optimize for 500 iters with {'c1': 0.1, 'c2': 0.3, 'w': 0.9, 'k': 5, 'p': 2}
2021-01-31 15:55:41,919 - pyswarms.single.local_best - INFO - Optimization finished | best cost: 277.7456812935201, best pos: [1.49314777e+00 1.03352123e+00 1.16121852e+02 3.07960155e-01
 1.13748625e-06 2.86920751e-07 3.43562990e-07]
2021-01-31 15:55:41,981 - pyswarms.single.local_best - INFO - Optimize for 500 iters with {'c1': 0.1, 'c2': 0.3, 'w': 0.9, 'k': 5, 'p': 2}
2021-01-31 15:56:06,880 - pyswarms.single.local_best - INFO - Optimization finished | best cost: 252.20360930719693, best pos: [1.96875489e+00 1.32644067e+00 1.18158743e+02 1.72354488e-01
 1.66398558e-06 5.42568977e-07 3.22561297e-08]
2021-01-31 15:56:06,928 - pyswarms.single.local_best - INFO - Optimize for 500 iters with {'c1': 0.1, 'c2': 0.3, 'w': 0.9, 'k': 5, 'p': 2}
2021-01-31 15:56:32,664 - pyswarms.single.local_best - INFO - Optimization finished | best cost: 283.0191528228563, best pos: [1.73703176e+00 1.32088796e+00 1.14570490e+02 2.05056783e-01
 5.12987246e-07 6.50165026e-07 4.85247265e-07]
2021-01-31 15:56:32,721 - pyswarms.single.local_best - INFO - Optimize for 500 iters with {'c1': 0.1, 'c2': 0.3, 'w': 0.9, 'k': 5, 'p': 2}
2021-01-31 15:56:59,724 - pyswarms.single.local_best - INFO - Optimization finished | best cost: 249.95059517411065, best pos: [1.77095585e+00 1.26106488e+00 1.15059447e+02 2.32598248e-01
 2.70536460e-08 1.21243134e-06 1.96832740e-07]
2021-01-31 15:56:59,782 - pyswarms.single.local_best - INFO - Optimize for 500 iters with {'c1': 0.1, 'c2': 0.3, 'w': 0.9, 'k': 5, 'p': 2}
2021-01-31 15:57:26,280 - pyswarms.single.local_best - INFO - Optimization finished | best cost: 251.17622645130768, best pos: [1.85137799e+00 1.35669452e+00 1.16568363e+02 1.71427291e-01
 1.00955577e-06 1.34634052e-06 3.07186002e-07]
2021-01-31 15:57:26,334 - pyswarms.single.local_best - INFO - Optimize for 500 iters with {'c1': 0.1, 'c2': 0.3, 'w': 0.9, 'k': 5, 'p': 2}
2021-01-31 15:57:51,838 - pyswarms.single.local_best - INFO - Optimization finished | best cost: 249.11361543039246, best pos: [1.97714802e+00 1.48233733e+00 1.19451949e+02 1.25299712e-01
 1.04598964e-06 1.73324523e-06 4.40275502e-07]
2021-01-31 15:57:51,888 - pyswarms.single.local_best - INFO - Optimize for 500 iters with {'c1': 0.1, 'c2': 0.3, 'w': 0.9, 'k': 5, 'p': 2}
2021-01-31 15:58:18,382 - pyswarms.single.local_best - INFO - Optimization finished | best cost: 253.34031101687347, best pos: [1.26770085e+00 8.62699437e-01 1.13735670e+02 4.43045314e-01
 1.59426129e-06 2.66063661e-07 1.36107338e-07]
2021-01-31 15:58:18,442 - pyswarms.single.local_best - INFO - Optimize for 500 iters with {'c1': 0.1, 'c2': 0.3, 'w': 0.9, 'k': 5, 'p': 2}
2021-01-31 15:58:44,072 - pyswarms.single.local_best - INFO - Optimization finished | best cost: 233.63344383387778, best pos: [1.34669665e+00 8.94667920e-01 1.18388748e+02 3.85484377e-01
 9.96207108e-07 3.74059565e-07 1.99564718e-07]
2021-01-31 15:58:44,129 - pyswarms.single.local_best - INFO - Optimize for 500 iters with {'c1': 0.1, 'c2': 0.3, 'w': 0.9, 'k': 5, 'p': 2}
2021-01-31 15:59:11,181 - pyswarms.single.local_best - INFO - Optimization finished | best cost: 259.0716841024895, best pos: [1.69333459e+00 9.72477164e-01 1.15563544e+02 3.41250633e-01
 6.27828422e-07 1.25464941e-07 4.79246833e-08]
2021-01-31 15:59:11,236 - pyswarms.single.local_best - INFO - Optimize for 500 iters with {'c1': 0.1, 'c2': 0.3, 'w': 0.9, 'k': 5, 'p': 2}
2021-01-31 15:59:37,416 - pyswarms.single.local_best - INFO - Optimization finished | best cost: 243.60652617057204, best pos: [1.23240081e+00 8.91493757e-01 1.18804483e+02 3.92062437e-01
 2.85251762e-06 1.81698884e-07 4.52600362e-08]
2021-01-31 15:59:37,470 - pyswarms.single.local_best - INFO - Optimize for 500 iters with {'c1': 0.1, 'c2': 0.3, 'w': 0.9, 'k': 5, 'p': 2}
2021-01-31 16:00:03,571 - pyswarms.single.local_best - INFO - Optimization finished | best cost: 245.95776876783114, best pos: [1.09972414e+00 8.35077050e-01 1.14568894e+02 4.73237565e-01
 1.66526440e-06 1.22296619e-06 1.67082945e-07]
2021-01-31 16:00:03,640 - pyswarms.single.local_best - INFO - Optimize for 500 iters with {'c1': 0.1, 'c2': 0.3, 'w': 0.9, 'k': 5, 'p': 2}
2021-01-31 16:00:34,084 - pyswarms.single.local_best - INFO - Optimization finished | best cost: 5547.811336736395, best pos: [1.62089656e+00 6.37945433e-01 8.39938812e+01 5.54184591e-01
 2.06569466e-07 3.92014429e-07 2.14918699e-07]
2021-01-31 16:00:34,144 - pyswarms.single.local_best - INFO - Optimize for 500 iters with {'c1': 0.1, 'c2': 0.3, 'w': 0.9, 'k': 5, 'p': 2}
2021-01-31 16:01:03,765 - pyswarms.single.local_best - INFO - Optimization finished | best cost: 5706.188699428846, best pos: [1.53350050e+00 6.63950615e-01 8.78044295e+01 5.12719666e-01
 2.67674308e-07 2.22495328e-07 2.64601161e-07]
2021-01-31 16:01:03,811 - pyswarms.single.local_best - INFO - Optimize for 500 iters with {'c1': 0.1, 'c2': 0.3, 'w': 0.9, 'k': 5, 'p': 2}
2021-01-31 16:01:33,969 - pyswarms.single.local_best - INFO - Optimization finished | best cost: 5791.995711360954, best pos: [1.64141819e+00 8.59965799e-01 9.19453050e+01 3.30082778e-01
 5.20672784e-07 3.50737313e-07 4.04022576e-07]
2021-01-31 16:01:34,018 - pyswarms.single.local_best - INFO - Optimize for 500 iters with {'c1': 0.1, 'c2': 0.3, 'w': 0.9, 'k': 5, 'p': 2}
2021-01-31 16:02:03,832 - pyswarms.single.local_best - INFO - Optimization finished | best cost: 5725.604402707935, best pos: [1.96933450e+00 7.34884435e-01 8.45548840e+01 4.41893763e-01
 6.12601007e-08 1.32478948e-07 2.18529000e-07]
2021-01-31 16:02:03,889 - pyswarms.single.local_best - INFO - Optimize for 500 iters with {'c1': 0.1, 'c2': 0.3, 'w': 0.9, 'k': 5, 'p': 2}
2021-01-31 16:02:33,130 - pyswarms.single.local_best - INFO - Optimization finished | best cost: 5749.843949071658, best pos: [1.83128768e+00 7.64674442e-01 8.54408411e+01 4.12764418e-01
 3.71893908e-07 2.30327507e-07 2.57058797e-07]
2021-01-31 16:02:33,192 - pyswarms.single.local_best - INFO - Optimize for 500 iters with {'c1': 0.1, 'c2': 0.3, 'w': 0.9, 'k': 5, 'p': 2}
2021-01-31 16:03:04,178 - pyswarms.single.local_best - INFO - Optimization finished | best cost: 5705.4153394996465, best pos: [1.96224894e+00 8.22555961e-01 8.50855506e+01 3.55889966e-01
 5.15159032e-07 4.25479813e-07 2.62786128e-07]
2021-01-31 16:03:04,236 - pyswarms.single.local_best - INFO - Optimize for 500 iters with {'c1': 0.1, 'c2': 0.3, 'w': 0.9, 'k': 5, 'p': 2}
2021-01-31 16:03:33,686 - pyswarms.single.local_best - INFO - Optimization finished | best cost: 5713.189029219466, best pos: [1.42596437e+00 5.54042544e-01 8.57295933e+01 6.76258118e-01
 2.55293049e-07 1.69578667e-07 1.82300793e-07]
2021-01-31 16:03:33,741 - pyswarms.single.local_best - INFO - Optimize for 500 iters with {'c1': 0.1, 'c2': 0.3, 'w': 0.9, 'k': 5, 'p': 2}
2021-01-31 16:04:04,092 - pyswarms.single.local_best - INFO - Optimization finished | best cost: 5726.546915875964, best pos: [1.96229830e+00 7.36926068e-01 8.34255669e+01 4.40084769e-01
 3.08942138e-07 4.00961181e-07 1.41114888e-07]
2021-01-31 16:04:04,152 - pyswarms.single.local_best - INFO - Optimize for 500 iters with {'c1': 0.1, 'c2': 0.3, 'w': 0.9, 'k': 5, 'p': 2}
2021-01-31 16:04:34,082 - pyswarms.single.local_best - INFO - Optimization finished | best cost: 5738.665058614414, best pos: [1.59680637e+00 6.12222925e-01 8.24393375e+01 5.83889760e-01
 2.37263993e-07 5.26308077e-07 2.74373386e-07]
2021-01-31 16:04:34,139 - pyswarms.single.local_best - INFO - Optimize for 500 iters with {'c1': 0.1, 'c2': 0.3, 'w': 0.9, 'k': 5, 'p': 2}
2021-01-31 16:05:03,775 - pyswarms.single.local_best - INFO - Optimization finished | best cost: 5738.437485588028, best pos: [1.78383761e+00 6.68212804e-01 8.12864074e+01 5.22383629e-01
 1.71076109e-07 3.07565527e-07 3.61931186e-07]
2021-01-31 16:05:03,822 - pyswarms.single.local_best - INFO - Optimize for 500 iters with {'c1': 0.1, 'c2': 0.3, 'w': 0.9, 'k': 5, 'p': 2}
2021-01-31 16:05:35,065 - pyswarms.single.local_best - INFO - Optimization finished | best cost: 5674.159612206131, best pos: [1.73120204e+00 7.75697297e-01 8.74389936e+01 3.95412012e-01
 8.51629717e-09 5.40222470e-07 3.29587195e-07]
2021-01-31 16:05:35,118 - pyswarms.single.local_best - INFO - Optimize for 500 iters with {'c1': 0.1, 'c2': 0.3, 'w': 0.9, 'k': 5, 'p': 2}
2021-01-31 16:06:04,692 - pyswarms.single.local_best - INFO - Optimization finished | best cost: 5728.840507597766, best pos: [1.91513986e+00 6.75840653e-01 8.52307816e+01 5.01976589e-01
 3.28226621e-07 1.19616361e-07 6.63165746e-08]
2021-01-31 16:06:04,753 - pyswarms.single.local_best - INFO - Optimize for 500 iters with {'c1': 0.1, 'c2': 0.3, 'w': 0.9, 'k': 5, 'p': 2}
2021-01-31 16:06:35,653 - pyswarms.single.local_best - INFO - Optimization finished | best cost: 5903.237732533667, best pos: [1.93283192e+00 7.15471417e-01 8.20742378e+01 4.67424689e-01
 2.63942411e-07 2.89388938e-08 3.62059816e-07]
2021-01-31 16:06:35,707 - pyswarms.single.local_best - INFO - Optimize for 500 iters with {'c1': 0.1, 'c2': 0.3, 'w': 0.9, 'k': 5, 'p': 2}
2021-01-31 16:07:06,905 - pyswarms.single.local_best - INFO - Optimization finished | best cost: 5475.826663901908, best pos: [1.79671134e+00 6.96829209e-01 8.32248902e+01 4.82155530e-01
 3.53475034e-07 2.06643766e-07 2.90320680e-07]
2021-01-31 16:07:06,950 - pyswarms.single.local_best - INFO - Optimize for 500 iters with {'c1': 0.1, 'c2': 0.3, 'w': 0.9, 'k': 5, 'p': 2}
2021-01-31 16:07:38,545 - pyswarms.single.local_best - INFO - Optimization finished | best cost: 5712.934717162723, best pos: [1.38004322e+00 6.60294563e-01 8.75308404e+01 5.20945892e-01
 2.90235184e-07 3.34679804e-07 5.29512066e-07]
2021-01-31 16:07:38,603 - pyswarms.single.local_best - INFO - Optimize for 500 iters with {'c1': 0.1, 'c2': 0.3, 'w': 0.9, 'k': 5, 'p': 2}
2021-01-31 16:08:10,065 - pyswarms.single.local_best - INFO - Optimization finished | best cost: 5820.9681747428, best pos: [1.67206146e+00 7.35315325e-01 8.65689271e+01 4.36416716e-01
 4.43620782e-07 3.53119304e-07 2.79646663e-07]
2021-01-31 16:08:10,121 - pyswarms.single.local_best - INFO - Optimize for 500 iters with {'c1': 0.1, 'c2': 0.3, 'w': 0.9, 'k': 5, 'p': 2}
2021-01-31 16:08:40,685 - pyswarms.single.local_best - INFO - Optimization finished | best cost: 5720.727330472152, best pos: [1.84977930e+00 8.37840553e-01 8.67896630e+01 3.61394030e-01
 2.43432314e-07 3.59330056e-07 2.63159646e-07]
2021-01-31 16:08:40,743 - pyswarms.single.local_best - INFO - Optimize for 500 iters with {'c1': 0.1, 'c2': 0.3, 'w': 0.9, 'k': 5, 'p': 2}
2021-01-31 16:09:09,818 - pyswarms.single.local_best - INFO - Optimization finished | best cost: 5774.413770587903, best pos: [1.65807244e+00 6.79792473e-01 8.43398856e+01 4.97671082e-01
 4.52083549e-07 3.25608082e-07 2.88583313e-07]
2021-01-31 16:09:09,874 - pyswarms.single.local_best - INFO - Optimize for 500 iters with {'c1': 0.1, 'c2': 0.3, 'w': 0.9, 'k': 5, 'p': 2}
2021-01-31 16:09:40,040 - pyswarms.single.local_best - INFO - Optimization finished | best cost: 5803.377467192111, best pos: [1.72148681e+00 6.52515738e-01 8.38188758e+01 5.20336535e-01
 4.49320864e-07 3.00696139e-07 2.28249075e-07]
2021-01-31 16:09:40,097 - pyswarms.single.local_best - INFO - Optimize for 500 iters with {'c1': 0.1, 'c2': 0.3, 'w': 0.9, 'k': 5, 'p': 2}
2021-01-31 16:10:10,503 - pyswarms.single.local_best - INFO - Optimization finished | best cost: 5546.905679180578, best pos: [1.60400158e+00 6.82044713e-01 8.52245753e+01 4.91954573e-01
 4.10280812e-07 4.24771082e-07 2.92487709e-07]
2021-01-31 16:10:10,557 - pyswarms.single.local_best - INFO - Optimize for 500 iters with {'c1': 0.1, 'c2': 0.3, 'w': 0.9, 'k': 5, 'p': 2}
2021-01-31 16:10:41,375 - pyswarms.single.local_best - INFO - Optimization finished | best cost: 5844.546352928538, best pos: [1.37462809e+00 5.74294160e-01 8.62945253e+01 6.40795384e-01
 3.31308234e-07 2.56395052e-07 2.51101992e-07]
2021-01-31 16:10:41,433 - pyswarms.single.local_best - INFO - Optimize for 500 iters with {'c1': 0.1, 'c2': 0.3, 'w': 0.9, 'k': 5, 'p': 2}
2021-01-31 16:11:11,902 - pyswarms.single.local_best - INFO - Optimization finished | best cost: 5818.944047487847, best pos: [1.56633456e+00 6.47867195e-01 8.60559365e+01 5.34351845e-01
 2.28652633e-07 3.08714896e-07 2.31249457e-07]
2021-01-31 16:11:11,961 - pyswarms.single.local_best - INFO - Optimize for 500 iters with {'c1': 0.1, 'c2': 0.3, 'w': 0.9, 'k': 5, 'p': 2}
2021-01-31 16:11:41,114 - pyswarms.single.local_best - INFO - Optimization finished | best cost: 5649.484213010584, best pos: [1.70223413e+00 7.44310313e-01 8.56366139e+01 4.29061878e-01
 4.65967010e-08 5.48553192e-07 3.58336506e-07]
2021-01-31 16:11:41,171 - pyswarms.single.local_best - INFO - Optimize for 500 iters with {'c1': 0.1, 'c2': 0.3, 'w': 0.9, 'k': 5, 'p': 2}
2021-01-31 16:12:09,360 - pyswarms.single.local_best - INFO - Optimization finished | best cost: 5646.068104877002, best pos: [1.84604896e+00 7.03978428e-01 8.17039914e+01 4.68693310e-01
 2.44943409e-07 5.66467841e-07 3.33617175e-07]
2021-01-31 16:12:09,418 - pyswarms.single.local_best - INFO - Optimize for 500 iters with {'c1': 0.1, 'c2': 0.3, 'w': 0.9, 'k': 5, 'p': 2}
2021-01-31 16:12:39,185 - pyswarms.single.local_best - INFO - Optimization finished | best cost: 5824.719945702659, best pos: [1.88309011e+00 6.86322202e-01 8.36972227e+01 4.90808081e-01
 3.04762862e-07 9.11958109e-08 2.23694404e-07]
2021-01-31 16:12:39,241 - pyswarms.single.local_best - INFO - Optimize for 500 iters with {'c1': 0.1, 'c2': 0.3, 'w': 0.9, 'k': 5, 'p': 2}
2021-01-31 16:13:08,611 - pyswarms.single.local_best - INFO - Optimization finished | best cost: 5706.973500835147, best pos: [1.87526248e+00 6.68360217e-01 8.35003537e+01 5.15985138e-01
 3.55149522e-07 1.34808567e-07 1.37279925e-07]
2021-01-31 16:13:08,667 - pyswarms.single.local_best - INFO - Optimize for 500 iters with {'c1': 0.1, 'c2': 0.3, 'w': 0.9, 'k': 5, 'p': 2}
2021-01-31 16:13:38,959 - pyswarms.single.local_best - INFO - Optimization finished | best cost: 5899.452990869679, best pos: [1.83817526e+00 9.14249172e-01 8.73211308e+01 3.06328868e-01
 4.98748949e-07 3.34799717e-07 4.19616236e-07]
2021-01-31 16:13:39,016 - pyswarms.single.local_best - INFO - Optimize for 500 iters with {'c1': 0.1, 'c2': 0.3, 'w': 0.9, 'k': 5, 'p': 2}
2021-01-31 16:14:08,112 - pyswarms.single.local_best - INFO - Optimization finished | best cost: 5723.358041268276, best pos: [1.94864299e+00 7.93562518e-01 8.05726067e+01 4.13264282e-01
 4.71545670e-07 3.07126190e-07 3.73460774e-07]
2021-01-31 16:14:08,165 - pyswarms.single.local_best - INFO - Optimize for 500 iters with {'c1': 0.1, 'c2': 0.3, 'w': 0.9, 'k': 5, 'p': 2}
2021-01-31 16:14:37,543 - pyswarms.single.local_best - INFO - Optimization finished | best cost: 5715.103620565968, best pos: [1.47807975e+00 5.82339626e-01 8.46194051e+01 6.20994537e-01
 2.14262966e-07 2.86722011e-07 3.04861545e-07]
2021-01-31 16:14:37,598 - pyswarms.single.local_best - INFO - Optimize for 500 iters with {'c1': 0.1, 'c2': 0.3, 'w': 0.9, 'k': 5, 'p': 2}
2021-01-31 16:15:07,252 - pyswarms.single.local_best - INFO - Optimization finished | best cost: 5798.062771465017, best pos: [1.95911259e+00 6.18155229e-01 8.24713410e+01 5.74778741e-01
 3.49218678e-07 2.36663755e-07 5.36077311e-09]
2021-01-31 16:15:07,310 - pyswarms.single.local_best - INFO - Optimize for 500 iters with {'c1': 0.1, 'c2': 0.3, 'w': 0.9, 'k': 5, 'p': 2}
2021-01-31 16:15:37,012 - pyswarms.single.local_best - INFO - Optimization finished | best cost: 5717.272555842956, best pos: [1.86030435e+00 7.46268410e-01 8.42674408e+01 4.27257638e-01
 2.65260162e-07 1.87732548e-07 3.36071017e-07]
2021-01-31 16:15:37,062 - pyswarms.single.local_best - INFO - Optimize for 500 iters with {'c1': 0.1, 'c2': 0.3, 'w': 0.9, 'k': 5, 'p': 2}
2021-01-31 16:16:08,431 - pyswarms.single.local_best - INFO - Optimization finished | best cost: 5773.980678412773, best pos: [1.95948667e+00 7.45317232e-01 8.50636686e+01 4.27294429e-01
 3.83490687e-07 3.70425762e-07 6.38173523e-08]
2021-01-31 16:16:08,490 - pyswarms.single.local_best - INFO - Optimize for 500 iters with {'c1': 0.1, 'c2': 0.3, 'w': 0.9, 'k': 5, 'p': 2}
2021-01-31 16:16:39,557 - pyswarms.single.local_best - INFO - Optimization finished | best cost: 5734.443605558476, best pos: [1.48833667e+00 7.34848925e-01 8.84938392e+01 4.31027701e-01
 3.66303229e-07 4.80473690e-07 5.54462789e-07]
2021-01-31 16:16:39,613 - pyswarms.single.local_best - INFO - Optimize for 500 iters with {'c1': 0.1, 'c2': 0.3, 'w': 0.9, 'k': 5, 'p': 2}
2021-01-31 16:17:09,557 - pyswarms.single.local_best - INFO - Optimization finished | best cost: 5821.659622656363, best pos: [1.73355325e+00 6.92530441e-01 8.46874725e+01 4.86120710e-01
 2.35055031e-07 1.07875976e-07 3.22329127e-07]
2021-01-31 16:17:09,614 - pyswarms.single.local_best - INFO - Optimize for 500 iters with {'c1': 0.1, 'c2': 0.3, 'w': 0.9, 'k': 5, 'p': 2}
2021-01-31 16:17:40,971 - pyswarms.single.local_best - INFO - Optimization finished | best cost: 5666.752425779591, best pos: [1.58069702e+00 7.42267252e-01 8.93012061e+01 4.26510994e-01
 3.30720586e-07 4.31846617e-07 2.75314606e-07]
2021-01-31 16:17:41,034 - pyswarms.single.local_best - INFO - Optimize for 500 iters with {'c1': 0.1, 'c2': 0.3, 'w': 0.9, 'k': 5, 'p': 2}
2021-01-31 16:18:09,747 - pyswarms.single.local_best - INFO - Optimization finished | best cost: 5904.654845041374, best pos: [1.91273949e+00 6.16487552e-01 8.22945943e+01 5.88993452e-01
 2.38980657e-07 2.71130158e-07 1.18374738e-08]
2021-01-31 16:18:09,803 - pyswarms.single.local_best - INFO - Optimize for 500 iters with {'c1': 0.1, 'c2': 0.3, 'w': 0.9, 'k': 5, 'p': 2}
2021-01-31 16:18:39,242 - pyswarms.single.local_best - INFO - Optimization finished | best cost: 5646.9215155941465, best pos: [1.84169655e+00 7.89535685e-01 8.52663528e+01 3.87738230e-01
 3.52096002e-07 4.40395491e-08 4.42271601e-07]
2021-01-31 16:18:39,290 - pyswarms.single.local_best - INFO - Optimize for 500 iters with {'c1': 0.1, 'c2': 0.3, 'w': 0.9, 'k': 5, 'p': 2}
2021-01-31 16:19:10,781 - pyswarms.single.local_best - INFO - Optimization finished | best cost: 6037.013054351308, best pos: [1.99407412e+00 6.55526704e-01 8.37759193e+01 5.20584962e-01
 5.66699434e-08 2.85343580e-07 7.02982494e-08]
2021-01-31 16:19:10,837 - pyswarms.single.local_best - INFO - Optimize for 500 iters with {'c1': 0.1, 'c2': 0.3, 'w': 0.9, 'k': 5, 'p': 2}
2021-01-31 16:19:40,379 - pyswarms.single.local_best - INFO - Optimization finished | best cost: 6014.460466246833, best pos: [1.74489238e+00 9.05396916e-01 9.25230663e+01 2.89893394e-01
 4.19900243e-07 2.79406295e-07 4.90134512e-07]
2021-01-31 16:19:40,436 - pyswarms.single.local_best - INFO - Optimize for 500 iters with {'c1': 0.1, 'c2': 0.3, 'w': 0.9, 'k': 5, 'p': 2}
2021-01-31 16:20:10,924 - pyswarms.single.local_best - INFO - Optimization finished | best cost: 5670.819831205033, best pos: [1.76063697e+00 7.57176676e-01 8.65511476e+01 4.13774116e-01
 3.25989233e-07 2.35129168e-07 3.07196584e-07]
2021-01-31 16:20:10,986 - pyswarms.single.local_best - INFO - Optimize for 500 iters with {'c1': 0.1, 'c2': 0.3, 'w': 0.9, 'k': 5, 'p': 2}
2021-01-31 16:20:40,202 - pyswarms.single.local_best - INFO - Optimization finished | best cost: 5694.366069254693, best pos: [1.75773792e+00 6.85020143e-01 8.37875120e+01 4.90919925e-01
 2.15871247e-07 1.88890187e-07 3.29929934e-07]
2021-01-31 16:20:40,248 - pyswarms.single.local_best - INFO - Optimize for 500 iters with {'c1': 0.1, 'c2': 0.3, 'w': 0.9, 'k': 5, 'p': 2}
2021-01-31 16:21:10,150 - pyswarms.single.local_best - INFO - Optimization finished | best cost: 5691.368962198735, best pos: [1.70185157e+00 7.53195443e-01 8.54951702e+01 4.24517443e-01
 3.82928672e-07 5.60096396e-07 2.82371252e-07]
2021-01-31 16:21:10,205 - pyswarms.single.local_best - INFO - Optimize for 500 iters with {'c1': 0.1, 'c2': 0.3, 'w': 0.9, 'k': 5, 'p': 2}
2021-01-31 16:21:40,780 - pyswarms.single.local_best - INFO - Optimization finished | best cost: 5590.046152427, best pos: [1.63385896e+00 6.68509693e-01 8.51205171e+01 5.07768761e-01
 2.87224652e-07 3.32321726e-07 2.74360033e-07]
2021-01-31 16:21:40,837 - pyswarms.single.local_best - INFO - Optimize for 500 iters with {'c1': 0.1, 'c2': 0.3, 'w': 0.9, 'k': 5, 'p': 2}
2021-01-31 16:22:10,934 - pyswarms.single.local_best - INFO - Optimization finished | best cost: 5839.8596765164575, best pos: [1.43040075e+00 6.31977642e-01 8.79543950e+01 5.51086217e-01
 2.68564898e-07 3.01571362e-07 2.86219562e-07]
2021-01-31 16:22:10,995 - pyswarms.single.local_best - INFO - Optimize for 500 iters with {'c1': 0.1, 'c2': 0.3, 'w': 0.9, 'k': 5, 'p': 2}
2021-01-31 16:22:41,261 - pyswarms.single.local_best - INFO - Optimization finished | best cost: 5685.362439491531, best pos: [1.92783893e+00 8.25487379e-01 8.44968168e+01 3.61031090e-01
 3.89108464e-07 3.04440673e-07 3.72705692e-07]
2021-01-31 16:22:41,314 - pyswarms.single.local_best - INFO - Optimize for 500 iters with {'c1': 0.1, 'c2': 0.3, 'w': 0.9, 'k': 5, 'p': 2}
2021-01-31 16:23:11,170 - pyswarms.single.local_best - INFO - Optimization finished | best cost: 5831.544862246509, best pos: [1.62013758e+00 6.88596823e-01 8.16116822e+01 5.08791092e-01
 3.70417036e-07 1.95191666e-07 5.74517081e-07]
2021-01-31 16:23:11,228 - pyswarms.single.local_best - INFO - Optimize for 500 iters with {'c1': 0.1, 'c2': 0.3, 'w': 0.9, 'k': 5, 'p': 2}
2021-01-31 16:23:41,297 - pyswarms.single.local_best - INFO - Optimization finished | best cost: 5714.180060162663, best pos: [1.74286029e+00 6.42682752e-01 8.10157486e+01 5.52617047e-01
 1.50462267e-07 5.60221671e-07 2.56466676e-07]
2021-01-31 16:23:41,354 - pyswarms.single.local_best - INFO - Optimize for 500 iters with {'c1': 0.1, 'c2': 0.3, 'w': 0.9, 'k': 5, 'p': 2}
2021-01-31 16:24:12,097 - pyswarms.single.local_best - INFO - Optimization finished | best cost: 5772.93677449036, best pos: [1.78715560e+00 7.72280733e-01 8.43802775e+01 4.07733145e-01
 2.49474575e-07 3.94390784e-07 4.00944666e-07]
2021-01-31 16:24:12,156 - pyswarms.single.local_best - INFO - Optimize for 500 iters with {'c1': 0.1, 'c2': 0.3, 'w': 0.9, 'k': 5, 'p': 2}
2021-01-31 16:24:41,810 - pyswarms.single.local_best - INFO - Optimization finished | best cost: 5745.998211010547, best pos: [1.81214036e+00 6.80135659e-01 8.45978512e+01 4.90169765e-01
 3.09017274e-07 1.50437127e-07 2.15638757e-07]
2021-01-31 16:24:41,862 - pyswarms.single.local_best - INFO - Optimize for 500 iters with {'c1': 0.1, 'c2': 0.3, 'w': 0.9, 'k': 5, 'p': 2}
2021-01-31 16:25:11,826 - pyswarms.single.local_best - INFO - Optimization finished | best cost: 5786.851328261537, best pos: [1.80605029e+00 7.69210249e-01 8.65366082e+01 4.13313300e-01
 2.34303289e-07 3.81069955e-07 1.76251612e-07]
2021-01-31 16:25:11,884 - pyswarms.single.local_best - INFO - Optimize for 500 iters with {'c1': 0.1, 'c2': 0.3, 'w': 0.9, 'k': 5, 'p': 2}
2021-01-31 16:25:40,918 - pyswarms.single.local_best - INFO - Optimization finished | best cost: 5801.934716896269, best pos: [1.78154935e+00 8.74069754e-01 8.82854273e+01 3.20140962e-01
 3.79915360e-07 5.61302928e-08 5.72264239e-07]
2021-01-31 16:25:40,966 - pyswarms.single.local_best - INFO - Optimize for 500 iters with {'c1': 0.1, 'c2': 0.3, 'w': 0.9, 'k': 5, 'p': 2}
2021-01-31 16:26:11,931 - pyswarms.single.local_best - INFO - Optimization finished | best cost: 5773.595312573894, best pos: [1.91508472e+00 8.28317446e-01 8.70217795e+01 3.56158468e-01
 4.90701987e-07 4.62581967e-07 1.37131091e-07]
2021-01-31 16:26:11,989 - pyswarms.single.local_best - INFO - Optimize for 500 iters with {'c1': 0.1, 'c2': 0.3, 'w': 0.9, 'k': 5, 'p': 2}
2021-01-31 16:26:42,443 - pyswarms.single.local_best - INFO - Optimization finished | best cost: 5576.393682788153, best pos: [1.65623667e+00 6.01537886e-01 8.37246257e+01 5.96819240e-01
 2.01311842e-07 3.71036629e-07 1.16354236e-07]
2021-01-31 16:26:42,499 - pyswarms.single.local_best - INFO - Optimize for 500 iters with {'c1': 0.1, 'c2': 0.3, 'w': 0.9, 'k': 5, 'p': 2}
2021-01-31 16:27:12,083 - pyswarms.single.local_best - INFO - Optimization finished | best cost: 5770.7321704935, best pos: [1.71203036e+00 6.30637283e-01 8.49420552e+01 5.52487254e-01
 1.44547858e-07 1.33524099e-07 2.16918889e-07]
2021-01-31 16:27:12,141 - pyswarms.single.local_best - INFO - Optimize for 500 iters with {'c1': 0.1, 'c2': 0.3, 'w': 0.9, 'k': 5, 'p': 2}
2021-01-31 16:27:42,787 - pyswarms.single.local_best - INFO - Optimization finished | best cost: 5749.748294319978, best pos: [1.26959490e+00 6.47939444e-01 9.12950437e+01 5.26932251e-01
 3.46168005e-07 2.87258691e-07 5.28379043e-07]
2021-01-31 16:27:42,844 - pyswarms.single.local_best - INFO - Optimize for 500 iters with {'c1': 0.1, 'c2': 0.3, 'w': 0.9, 'k': 5, 'p': 2}
2021-01-31 16:28:13,459 - pyswarms.single.local_best - INFO - Optimization finished | best cost: 5669.2845921659255, best pos: [1.95389844e+00 7.34258136e-01 8.19266123e+01 4.44543354e-01
 2.30520978e-07 2.06511848e-07 3.54705079e-07]
2021-01-31 16:28:13,515 - pyswarms.single.local_best - INFO - Optimize for 500 iters with {'c1': 0.1, 'c2': 0.3, 'w': 0.9, 'k': 5, 'p': 2}
2021-01-31 16:28:43,039 - pyswarms.single.local_best - INFO - Optimization finished | best cost: 5831.704071225959, best pos: [1.94717416e+00 7.50162528e-01 8.39675973e+01 4.28708607e-01
 1.68762970e-07 1.87033603e-07 2.62476771e-07]
2021-01-31 16:28:43,097 - pyswarms.single.local_best - INFO - Optimize for 500 iters with {'c1': 0.1, 'c2': 0.3, 'w': 0.9, 'k': 5, 'p': 2}
2021-01-31 16:29:14,216 - pyswarms.single.local_best - INFO - Optimization finished | best cost: 5903.808548170644, best pos: [1.82958895e+00 7.69744380e-01 8.64298015e+01 4.04952447e-01
 2.09673472e-07 5.67289581e-07 1.51356598e-07]
2021-01-31 16:29:14,274 - pyswarms.single.local_best - INFO - Optimize for 500 iters with {'c1': 0.1, 'c2': 0.3, 'w': 0.9, 'k': 5, 'p': 2}
2021-01-31 16:29:44,766 - pyswarms.single.local_best - INFO - Optimization finished | best cost: 5797.473701259369, best pos: [1.84116083e+00 6.50028938e-01 8.36605755e+01 5.30361061e-01
 2.71479878e-07 5.53168588e-08 2.22693658e-07]
2021-01-31 16:29:44,819 - pyswarms.single.local_best - INFO - Optimize for 500 iters with {'c1': 0.1, 'c2': 0.3, 'w': 0.9, 'k': 5, 'p': 2}
2021-01-31 16:30:16,255 - pyswarms.single.local_best - INFO - Optimization finished | best cost: 5563.386471692731, best pos: [1.83363173e+00 7.53954759e-01 8.43465479e+01 4.25298576e-01
 2.92626591e-07 2.76461528e-07 2.99223391e-07]
2021-01-31 16:30:16,312 - pyswarms.single.local_best - INFO - Optimize for 500 iters with {'c1': 0.1, 'c2': 0.3, 'w': 0.9, 'k': 5, 'p': 2}
2021-01-31 16:30:45,680 - pyswarms.single.local_best - INFO - Optimization finished | best cost: 5611.943271247155, best pos: [1.88859688e+00 7.85031687e-01 8.29462194e+01 3.99761343e-01
 2.14662151e-07 2.66210070e-07 4.44699219e-07]
2021-01-31 16:30:45,736 - pyswarms.single.local_best - INFO - Optimize for 500 iters with {'c1': 0.1, 'c2': 0.3, 'w': 0.9, 'k': 5, 'p': 2}
2021-01-31 16:31:16,164 - pyswarms.single.local_best - INFO - Optimization finished | best cost: 5687.680065009767, best pos: [1.76360196e+00 7.55385754e-01 8.63727788e+01 4.19725563e-01
 2.39236895e-07 2.83524018e-07 2.84855846e-07]
2021-01-31 16:31:16,215 - pyswarms.single.local_best - INFO - Optimize for 500 iters with {'c1': 0.1, 'c2': 0.3, 'w': 0.9, 'k': 5, 'p': 2}
2021-01-31 16:31:46,774 - pyswarms.single.local_best - INFO - Optimization finished | best cost: 5443.501276200739, best pos: [1.77429380e+00 7.13726388e-01 8.42221277e+01 4.55819320e-01
 5.91980936e-08 3.76854885e-07 3.57023358e-07]
2021-01-31 16:31:46,830 - pyswarms.single.local_best - INFO - Optimize for 500 iters with {'c1': 0.1, 'c2': 0.3, 'w': 0.9, 'k': 5, 'p': 2}
2021-01-31 16:32:17,920 - pyswarms.single.local_best - INFO - Optimization finished | best cost: 5670.032880866698, best pos: [1.77896513e+00 7.53574420e-01 8.61254766e+01 4.15526436e-01
 1.89865561e-08 4.91666063e-07 2.97353503e-07]
2021-01-31 16:32:17,982 - pyswarms.single.local_best - INFO - Optimize for 500 iters with {'c1': 0.1, 'c2': 0.3, 'w': 0.9, 'k': 5, 'p': 2}
2021-01-31 16:32:47,445 - pyswarms.single.local_best - INFO - Optimization finished | best cost: 5883.68787754335, best pos: [1.76094331e+00 8.90811432e-01 9.03491899e+01 3.05643126e-01
 2.78168068e-07 1.92296668e-07 5.38385102e-07]
2021-01-31 16:32:47,506 - pyswarms.single.local_best - INFO - Optimize for 500 iters with {'c1': 0.1, 'c2': 0.3, 'w': 0.9, 'k': 5, 'p': 2}
2021-01-31 16:33:16,954 - pyswarms.single.local_best - INFO - Optimization finished | best cost: 5612.11088146264, best pos: [1.86197886e+00 8.24641649e-01 8.62418807e+01 3.62356022e-01
 4.31119844e-07 4.60443345e-08 3.85127452e-07]
2021-01-31 16:33:17,012 - pyswarms.single.local_best - INFO - Optimize for 500 iters with {'c1': 0.1, 'c2': 0.3, 'w': 0.9, 'k': 5, 'p': 2}
2021-01-31 16:33:48,282 - pyswarms.single.local_best - INFO - Optimization finished | best cost: 5685.069905270429, best pos: [1.90965227e+00 8.61639612e-01 8.36790195e+01 3.40197277e-01
 7.87734990e-08 5.64858763e-07 5.29501896e-07]
2021-01-31 16:33:48,334 - pyswarms.single.local_best - INFO - Optimize for 500 iters with {'c1': 0.1, 'c2': 0.3, 'w': 0.9, 'k': 5, 'p': 2}
2021-01-31 16:34:17,550 - pyswarms.single.local_best - INFO - Optimization finished | best cost: 5793.416010248115, best pos: [1.82701987e+00 7.25061973e-01 8.33300344e+01 4.44097298e-01
 2.60821197e-07 5.53476013e-07 2.71906042e-07]
2021-01-31 16:34:17,606 - pyswarms.single.local_best - INFO - Optimize for 500 iters with {'c1': 0.1, 'c2': 0.3, 'w': 0.9, 'k': 5, 'p': 2}
2021-01-31 16:34:47,404 - pyswarms.single.local_best - INFO - Optimization finished | best cost: 5747.508279038064, best pos: [1.78756193e+00 7.34462678e-01 8.40934290e+01 4.38441706e-01
 1.32507166e-07 3.62469899e-07 3.79040853e-07]
2021-01-31 16:34:47,463 - pyswarms.single.local_best - INFO - Optimize for 500 iters with {'c1': 0.1, 'c2': 0.3, 'w': 0.9, 'k': 5, 'p': 2}
2021-01-31 16:35:18,117 - pyswarms.single.local_best - INFO - Optimization finished | best cost: 5924.104410073486, best pos: [1.50721014e+00 7.61344770e-01 8.96930328e+01 4.12782867e-01
 4.75251014e-07 2.25223515e-07 5.06634547e-07]
2021-01-31 16:35:18,166 - pyswarms.single.local_best - INFO - Optimize for 500 iters with {'c1': 0.1, 'c2': 0.3, 'w': 0.9, 'k': 5, 'p': 2}
2021-01-31 16:35:47,762 - pyswarms.single.local_best - INFO - Optimization finished | best cost: 5581.086505162532, best pos: [1.68068978e+00 5.78019554e-01 8.15664120e+01 6.32860111e-01
 4.29203338e-07 4.93955345e-08 3.21084122e-07]
2021-01-31 16:35:47,822 - pyswarms.single.local_best - INFO - Optimize for 500 iters with {'c1': 0.1, 'c2': 0.3, 'w': 0.9, 'k': 5, 'p': 2}
2021-01-31 16:36:16,906 - pyswarms.single.local_best - INFO - Optimization finished | best cost: 5689.949310206552, best pos: [1.59901986e+00 6.39544543e-01 8.54694311e+01 5.48135021e-01
 9.14988461e-08 2.90561936e-07 2.39278239e-07]
2021-01-31 16:36:16,969 - pyswarms.single.local_best - INFO - Optimize for 500 iters with {'c1': 0.1, 'c2': 0.3, 'w': 0.9, 'k': 5, 'p': 2}
2021-01-31 16:36:47,543 - pyswarms.single.local_best - INFO - Optimization finished | best cost: 5813.234323875919, best pos: [1.51089043e+00 5.96316930e-01 8.41714569e+01 6.04014065e-01
 5.07932663e-09 2.73524012e-07 4.02938653e-07]
2021-01-31 16:36:47,606 - pyswarms.single.local_best - INFO - Optimize for 500 iters with {'c1': 0.1, 'c2': 0.3, 'w': 0.9, 'k': 5, 'p': 2}
2021-01-31 16:37:19,887 - pyswarms.single.local_best - INFO - Optimization finished | best cost: 5765.276867747079, best pos: [1.73820063e+00 7.01066593e-01 8.59276833e+01 4.67509070e-01
 4.48042262e-07 3.13848129e-07 1.56200710e-07]
2021-01-31 16:37:19,945 - pyswarms.single.local_best - INFO - Optimize for 500 iters with {'c1': 0.1, 'c2': 0.3, 'w': 0.9, 'k': 5, 'p': 2}
2021-01-31 16:37:50,269 - pyswarms.single.local_best - INFO - Optimization finished | best cost: 5891.726690666857, best pos: [1.36072950e+00 5.92499664e-01 8.63374014e+01 6.05033085e-01
 3.49576882e-07 3.28965200e-07 3.83122886e-07]
2021-01-31 16:37:50,326 - pyswarms.single.local_best - INFO - Optimize for 500 iters with {'c1': 0.1, 'c2': 0.3, 'w': 0.9, 'k': 5, 'p': 2}
2021-01-31 16:38:21,227 - pyswarms.single.local_best - INFO - Optimization finished | best cost: 5776.77483290864, best pos: [1.52321509e+00 7.29575434e-01 8.82106866e+01 4.39003625e-01
 3.68294969e-07 4.71767296e-07 4.23196372e-07]
2021-01-31 16:38:21,285 - pyswarms.single.local_best - INFO - Optimize for 500 iters with {'c1': 0.1, 'c2': 0.3, 'w': 0.9, 'k': 5, 'p': 2}
2021-01-31 16:38:51,665 - pyswarms.single.local_best - INFO - Optimization finished | best cost: 5866.826420630089, best pos: [1.58495362e+00 8.57801990e-01 9.51608885e+01 3.19744578e-01
 2.65657632e-07 3.17365845e-07 5.21073508e-07]
2021-01-31 16:38:51,726 - pyswarms.single.local_best - INFO - Optimize for 500 iters with {'c1': 0.1, 'c2': 0.3, 'w': 0.9, 'k': 5, 'p': 2}
2021-01-31 16:39:21,457 - pyswarms.single.local_best - INFO - Optimization finished | best cost: 5787.931865687649, best pos: [1.80748692e+00 8.72086938e-01 8.86076749e+01 3.28610728e-01
 3.69969302e-07 2.32587730e-07 3.69518836e-07]
2021-01-31 16:39:21,515 - pyswarms.single.local_best - INFO - Optimize for 500 iters with {'c1': 0.1, 'c2': 0.3, 'w': 0.9, 'k': 5, 'p': 2}
2021-01-31 16:39:51,945 - pyswarms.single.local_best - INFO - Optimization finished | best cost: 5779.689655877509, best pos: [1.83329283e+00 6.90905393e-01 8.50549804e+01 4.78499823e-01
 4.43440138e-07 9.48407259e-08 1.79397272e-07]
2021-01-31 16:39:51,998 - pyswarms.single.local_best - INFO - Optimize for 500 iters with {'c1': 0.1, 'c2': 0.3, 'w': 0.9, 'k': 5, 'p': 2}
2021-01-31 16:40:22,202 - pyswarms.single.local_best - INFO - Optimization finished | best cost: 5605.665684413974, best pos: [1.78882144e+00 6.58570629e-01 8.27911889e+01 5.28555182e-01
 2.78364639e-07 2.30558336e-07 2.25253065e-07]
2021-01-31 16:40:22,249 - pyswarms.single.local_best - INFO - Optimize for 500 iters with {'c1': 0.1, 'c2': 0.3, 'w': 0.9, 'k': 5, 'p': 2}
2021-01-31 16:40:53,037 - pyswarms.single.local_best - INFO - Optimization finished | best cost: 5797.665867338435, best pos: [1.82656667e+00 8.44832443e-01 8.67955363e+01 3.46145428e-01
 3.38184388e-07 1.88617836e-07 4.47123324e-07]
2021-01-31 16:40:53,095 - pyswarms.single.local_best - INFO - Optimize for 500 iters with {'c1': 0.1, 'c2': 0.3, 'w': 0.9, 'k': 5, 'p': 2}
2021-01-31 16:41:23,013 - pyswarms.single.local_best - INFO - Optimization finished | best cost: 5686.153772477732, best pos: [1.78864848e+00 7.27807644e-01 8.34721472e+01 4.49071687e-01
 6.31768094e-08 1.96049171e-07 4.74443984e-07]
2021-01-31 16:41:23,070 - pyswarms.single.local_best - INFO - Optimize for 500 iters with {'c1': 0.1, 'c2': 0.3, 'w': 0.9, 'k': 5, 'p': 2}
2021-01-31 16:41:53,512 - pyswarms.single.local_best - INFO - Optimization finished | best cost: 5668.675075517134, best pos: [1.82610746e+00 6.06705970e-01 8.13820511e+01 6.07139358e-01
 5.33766668e-08 2.04601056e-07 1.96234178e-07]
2021-01-31 16:41:53,569 - pyswarms.single.local_best - INFO - Optimize for 500 iters with {'c1': 0.1, 'c2': 0.3, 'w': 0.9, 'k': 5, 'p': 2}
2021-01-31 16:42:22,842 - pyswarms.single.local_best - INFO - Optimization finished | best cost: 5568.132080070272, best pos: [1.39457373e+00 5.94992951e-01 8.58992756e+01 6.05036387e-01
 3.98711093e-07 2.03627985e-07 3.62433607e-07]
2021-01-31 16:42:22,899 - pyswarms.single.local_best - INFO - Optimize for 500 iters with {'c1': 0.1, 'c2': 0.3, 'w': 0.9, 'k': 5, 'p': 2}
2021-01-31 16:42:53,267 - pyswarms.single.local_best - INFO - Optimization finished | best cost: 5679.870133563363, best pos: [1.86458183e+00 7.32835164e-01 8.31162176e+01 4.43453279e-01
 4.02026793e-07 1.70196354e-07 3.37982588e-07]
2021-01-31 16:42:53,322 - pyswarms.single.local_best - INFO - Optimize for 500 iters with {'c1': 0.1, 'c2': 0.3, 'w': 0.9, 'k': 5, 'p': 2}
2021-01-31 16:43:24,509 - pyswarms.single.local_best - INFO - Optimization finished | best cost: 5599.666224750527, best pos: [1.90440259e+00 7.14961730e-01 8.47083802e+01 4.55783329e-01
 3.66344778e-07 3.63285046e-07 8.94188055e-08]
2021-01-31 16:43:24,564 - pyswarms.single.local_best - INFO - Optimize for 500 iters with {'c1': 0.1, 'c2': 0.3, 'w': 0.9, 'k': 5, 'p': 2}
2021-01-31 16:43:55,050 - pyswarms.single.local_best - INFO - Optimization finished | best cost: 5689.54934785082, best pos: [1.51179390e+00 7.66782297e-01 9.07478879e+01 4.01548406e-01
 3.41213443e-07 1.34191740e-07 5.72642567e-07]
2021-01-31 16:43:55,107 - pyswarms.single.local_best - INFO - Optimize for 500 iters with {'c1': 0.1, 'c2': 0.3, 'w': 0.9, 'k': 5, 'p': 2}
2021-01-31 16:44:24,688 - pyswarms.single.local_best - INFO - Optimization finished | best cost: 5520.259640545655, best pos: [1.89120627e+00 7.30449029e-01 8.39111814e+01 4.48366306e-01
 2.69499731e-07 1.05974592e-07 2.75693075e-07]
2021-01-31 16:44:24,743 - pyswarms.single.local_best - INFO - Optimize for 500 iters with {'c1': 0.1, 'c2': 0.3, 'w': 0.9, 'k': 5, 'p': 2}
2021-01-31 16:44:55,585 - pyswarms.single.local_best - INFO - Optimization finished | best cost: 5741.1881935073225, best pos: [1.84614791e+00 7.03081743e-01 8.33867649e+01 4.72853736e-01
 5.58545465e-07 4.01041443e-07 1.14274608e-07]
2021-01-31 16:44:55,644 - pyswarms.single.local_best - INFO - Optimize for 500 iters with {'c1': 0.1, 'c2': 0.3, 'w': 0.9, 'k': 5, 'p': 2}
2021-01-31 16:45:25,785 - pyswarms.single.local_best - INFO - Optimization finished | best cost: 5726.902786445629, best pos: [1.53920047e+00 6.51618950e-01 8.70888951e+01 5.30010585e-01
 2.56922471e-07 4.07774431e-07 1.53582421e-07]
2021-01-31 16:45:25,852 - pyswarms.single.local_best - INFO - Optimize for 500 iters with {'c1': 0.1, 'c2': 0.3, 'w': 0.9, 'k': 5, 'p': 2}
2021-01-31 16:45:56,796 - pyswarms.single.local_best - INFO - Optimization finished | best cost: 5630.001177895851, best pos: [1.84699209e+00 6.69228079e-01 8.17336967e+01 5.21594335e-01
 1.77860821e-07 5.31913006e-07 1.27668186e-07]
2021-01-31 16:45:56,853 - pyswarms.single.local_best - INFO - Optimize for 500 iters with {'c1': 0.1, 'c2': 0.3, 'w': 0.9, 'k': 5, 'p': 2}
2021-01-31 16:46:27,363 - pyswarms.single.local_best - INFO - Optimization finished | best cost: 5618.230630508531, best pos: [1.49594188e+00 5.99946099e-01 8.62593535e+01 5.96705767e-01
 3.36888669e-07 1.92471771e-07 1.97826667e-07]
2021-01-31 16:46:27,422 - pyswarms.single.local_best - INFO - Optimize for 500 iters with {'c1': 0.1, 'c2': 0.3, 'w': 0.9, 'k': 5, 'p': 2}
2021-01-31 16:46:56,558 - pyswarms.single.local_best - INFO - Optimization finished | best cost: 5581.683056205329, best pos: [1.93367069e+00 8.44417334e-01 8.58407378e+01 3.46861171e-01
 3.43976987e-07 3.99195090e-07 2.89136461e-07]
2021-01-31 16:46:56,618 - pyswarms.single.local_best - INFO - Optimize for 500 iters with {'c1': 0.1, 'c2': 0.3, 'w': 0.9, 'k': 5, 'p': 2}
2021-01-31 16:47:27,181 - pyswarms.single.local_best - INFO - Optimization finished | best cost: 5914.381215152119, best pos: [1.97180261e+00 8.35212995e-01 8.59283827e+01 3.52976051e-01
 2.83082488e-07 3.12327539e-07 2.69850581e-07]
2021-01-31 16:47:27,238 - pyswarms.single.local_best - INFO - Optimize for 500 iters with {'c1': 0.1, 'c2': 0.3, 'w': 0.9, 'k': 5, 'p': 2}
2021-01-31 16:47:57,556 - pyswarms.single.local_best - INFO - Optimization finished | best cost: 5611.2560551951865, best pos: [1.95311746e+00 6.79077757e-01 8.11451805e+01 4.95575854e-01
 1.98458294e-07 3.65718853e-07 2.74980340e-07]
2021-01-31 16:47:57,612 - pyswarms.single.local_best - INFO - Optimize for 500 iters with {'c1': 0.1, 'c2': 0.3, 'w': 0.9, 'k': 5, 'p': 2}
2021-01-31 16:48:28,002 - pyswarms.single.local_best - INFO - Optimization finished | best cost: 5788.622703871582, best pos: [1.97411261e+00 6.67173844e-01 8.01583206e+01 5.08536087e-01
 4.81681575e-07 1.98662622e-07 3.24562092e-07]
2021-01-31 16:48:28,061 - pyswarms.single.local_best - INFO - Optimize for 500 iters with {'c1': 0.1, 'c2': 0.3, 'w': 0.9, 'k': 5, 'p': 2}
2021-01-31 16:48:58,927 - pyswarms.single.local_best - INFO - Optimization finished | best cost: 5590.638294451658, best pos: [1.60585263e+00 5.50597291e-01 8.42109025e+01 6.72013081e-01
 2.92805053e-07 2.30673160e-07 5.34343952e-08]
2021-01-31 16:48:58,985 - pyswarms.single.local_best - INFO - Optimize for 500 iters with {'c1': 0.1, 'c2': 0.3, 'w': 0.9, 'k': 5, 'p': 2}
2021-01-31 16:49:29,774 - pyswarms.single.local_best - INFO - Optimization finished | best cost: 5796.061141020432, best pos: [1.62602236e+00 7.26076906e-01 8.57400126e+01 4.46789321e-01
 1.36884406e-07 3.82274552e-07 4.72419818e-07]
2021-01-31 16:49:29,834 - pyswarms.single.local_best - INFO - Optimize for 500 iters with {'c1': 0.1, 'c2': 0.3, 'w': 0.9, 'k': 5, 'p': 2}
2021-01-31 16:49:59,547 - pyswarms.single.local_best - INFO - Optimization finished | best cost: 5604.230435161186, best pos: [1.70382569e+00 6.08308088e-01 8.29911018e+01 5.84103488e-01
 4.24038154e-07 1.64116363e-07 2.08767217e-07]
2021-01-31 16:49:59,606 - pyswarms.single.local_best - INFO - Optimize for 500 iters with {'c1': 0.1, 'c2': 0.3, 'w': 0.9, 'k': 5, 'p': 2}
2021-01-31 16:50:32,820 - pyswarms.single.local_best - INFO - Optimization finished | best cost: 5722.282647724702, best pos: [1.64282354e+00 5.79822004e-01 8.14229415e+01 6.33193240e-01
 2.27871257e-07 3.32201329e-07 2.78356237e-07]
2021-01-31 16:50:32,887 - pyswarms.single.local_best - INFO - Optimize for 500 iters with {'c1': 0.1, 'c2': 0.3, 'w': 0.9, 'k': 5, 'p': 2}
2021-01-31 16:51:04,241 - pyswarms.single.local_best - INFO - Optimization finished | best cost: 4510.911030862751, best pos: [1.58617847e+00 5.76412023e-01 8.10393675e+01 6.41750450e-01
 3.58196079e-07 6.36984674e-07 8.61160482e-07]
2021-01-31 16:51:04,302 - pyswarms.single.local_best - INFO - Optimize for 500 iters with {'c1': 0.1, 'c2': 0.3, 'w': 0.9, 'k': 5, 'p': 2}
2021-01-31 16:51:35,051 - pyswarms.single.local_best - INFO - Optimization finished | best cost: 4479.03036013302, best pos: [1.99740027e+00 7.39761726e-01 8.27290305e+01 4.29539735e-01
 1.08311898e-06 5.15111476e-08 6.46750101e-07]
2021-01-31 16:51:35,112 - pyswarms.single.local_best - INFO - Optimize for 500 iters with {'c1': 0.1, 'c2': 0.3, 'w': 0.9, 'k': 5, 'p': 2}
2021-01-31 16:52:04,533 - pyswarms.single.local_best - INFO - Optimization finished | best cost: 4596.340030827032, best pos: [1.58138888e+00 5.43491080e-01 8.10315080e+01 6.81005081e-01
 1.08086025e-06 1.07088741e-07 9.26193726e-07]
2021-01-31 16:52:04,583 - pyswarms.single.local_best - INFO - Optimize for 500 iters with {'c1': 0.1, 'c2': 0.3, 'w': 0.9, 'k': 5, 'p': 2}
2021-01-31 16:52:35,465 - pyswarms.single.local_best - INFO - Optimization finished | best cost: 4584.270766971056, best pos: [1.41248203e+00 5.93095578e-01 8.28175679e+01 6.04662614e-01
 1.02187069e-06 6.85316281e-07 1.31854972e-06]
2021-01-31 16:52:35,522 - pyswarms.single.local_best - INFO - Optimize for 500 iters with {'c1': 0.1, 'c2': 0.3, 'w': 0.9, 'k': 5, 'p': 2}
2021-01-31 16:53:06,136 - pyswarms.single.local_best - INFO - Optimization finished | best cost: 4586.793636466702, best pos: [1.96072951e+00 6.96397007e-01 7.92543054e+01 4.79249919e-01
 1.72354911e-07 8.27627222e-07 1.21329667e-06]
2021-01-31 16:53:06,190 - pyswarms.single.local_best - INFO - Optimize for 500 iters with {'c1': 0.1, 'c2': 0.3, 'w': 0.9, 'k': 5, 'p': 2}
2021-01-31 16:53:36,976 - pyswarms.single.local_best - INFO - Optimization finished | best cost: 4472.932395373984, best pos: [1.85768782e+00 6.78173255e-01 8.02457267e+01 5.08805828e-01
 5.65855147e-07 8.60511497e-07 7.20436333e-07]
2021-01-31 16:53:37,029 - pyswarms.single.local_best - INFO - Optimize for 500 iters with {'c1': 0.1, 'c2': 0.3, 'w': 0.9, 'k': 5, 'p': 2}
2021-01-31 16:54:06,117 - pyswarms.single.local_best - INFO - Optimization finished | best cost: 4542.031465841885, best pos: [1.80802250e+00 7.04819140e-01 8.13812177e+01 4.68726392e-01
 1.12308408e-06 5.30290424e-07 1.01467586e-06]
2021-01-31 16:54:06,176 - pyswarms.single.local_best - INFO - Optimize for 500 iters with {'c1': 0.1, 'c2': 0.3, 'w': 0.9, 'k': 5, 'p': 2}
2021-01-31 16:54:35,965 - pyswarms.single.local_best - INFO - Optimization finished | best cost: 4421.904485066876, best pos: [1.49440291e+00 5.71738137e-01 8.05184150e+01 6.51548147e-01
 6.03435829e-07 1.14201140e-06 9.11591932e-07]
2021-01-31 16:54:36,026 - pyswarms.single.local_best - INFO - Optimize for 500 iters with {'c1': 0.1, 'c2': 0.3, 'w': 0.9, 'k': 5, 'p': 2}
2021-01-31 16:55:05,979 - pyswarms.single.local_best - INFO - Optimization finished | best cost: 4492.552907782647, best pos: [1.87099170e+00 8.20840590e-01 8.39261594e+01 3.61463221e-01
 6.95165580e-07 7.64649570e-07 1.06193398e-06]
2021-01-31 16:55:06,036 - pyswarms.single.local_best - INFO - Optimize for 500 iters with {'c1': 0.1, 'c2': 0.3, 'w': 0.9, 'k': 5, 'p': 2}
2021-01-31 16:55:36,567 - pyswarms.single.local_best - INFO - Optimization finished | best cost: 4600.311005432677, best pos: [1.57289196e+00 7.06578964e-01 8.42108227e+01 4.70850157e-01
 5.06900961e-07 5.95509194e-07 1.24570061e-06]
2021-01-31 16:55:36,625 - pyswarms.single.local_best - INFO - Optimize for 500 iters with {'c1': 0.1, 'c2': 0.3, 'w': 0.9, 'k': 5, 'p': 2}
2021-01-31 16:56:05,542 - pyswarms.single.local_best - INFO - Optimization finished | best cost: 4565.072268521022, best pos: [1.89952367e+00 5.93666090e-01 8.24338032e+01 6.17880953e-01
 3.60657045e-07 4.99219868e-07 7.15053418e-08]
2021-01-31 16:56:05,600 - pyswarms.single.local_best - INFO - Optimize for 500 iters with {'c1': 0.1, 'c2': 0.3, 'w': 0.9, 'k': 5, 'p': 2}
2021-01-31 16:56:36,126 - pyswarms.single.local_best - INFO - Optimization finished | best cost: 4380.996702517018, best pos: [1.98751581e+00 9.37156410e-01 8.31949985e+01 2.99956449e-01
 3.68833122e-07 9.08113386e-07 1.10036290e-06]
2021-01-31 16:56:36,182 - pyswarms.single.local_best - INFO - Optimize for 500 iters with {'c1': 0.1, 'c2': 0.3, 'w': 0.9, 'k': 5, 'p': 2}
2021-01-31 16:57:05,855 - pyswarms.single.local_best - INFO - Optimization finished | best cost: 4592.558452296638, best pos: [1.95865386e+00 8.08984996e-01 8.22993083e+01 3.73302474e-01
 1.26297219e-06 8.29681672e-07 8.50933415e-07]
2021-01-31 16:57:05,904 - pyswarms.single.local_best - INFO - Optimize for 500 iters with {'c1': 0.1, 'c2': 0.3, 'w': 0.9, 'k': 5, 'p': 2}
2021-01-31 16:57:35,775 - pyswarms.single.local_best - INFO - Optimization finished | best cost: 4399.6767392801, best pos: [1.86697639e+00 7.05063331e-01 8.37116537e+01 4.67590584e-01
 9.21705007e-07 3.75538330e-07 4.41500742e-07]
2021-01-31 16:57:35,833 - pyswarms.single.local_best - INFO - Optimize for 500 iters with {'c1': 0.1, 'c2': 0.3, 'w': 0.9, 'k': 5, 'p': 2}
2021-01-31 16:58:03,998 - pyswarms.single.local_best - INFO - Optimization finished | best cost: 4707.387946731877, best pos: [1.77575415e+00 7.03082479e-01 8.03008182e+01 4.76842844e-01
 8.40204158e-07 8.06099084e-07 1.26556746e-06]
2021-01-31 16:58:04,055 - pyswarms.single.local_best - INFO - Optimize for 500 iters with {'c1': 0.1, 'c2': 0.3, 'w': 0.9, 'k': 5, 'p': 2}
2021-01-31 16:58:33,030 - pyswarms.single.local_best - INFO - Optimization finished | best cost: 4537.937721022414, best pos: [1.98138945e+00 9.27074713e-01 8.50455070e+01 2.85912640e-01
 6.27056063e-07 6.73094019e-07 1.24716131e-06]
2021-01-31 16:58:33,080 - pyswarms.single.local_best - INFO - Optimize for 500 iters with {'c1': 0.1, 'c2': 0.3, 'w': 0.9, 'k': 5, 'p': 2}
2021-01-31 16:59:02,516 - pyswarms.single.local_best - INFO - Optimization finished | best cost: 4571.070180915016, best pos: [1.91967243e+00 8.21732245e-01 8.35302703e+01 3.65735437e-01
 9.79872502e-07 3.22081200e-07 8.90885439e-07]
2021-01-31 16:59:02,570 - pyswarms.single.local_best - INFO - Optimize for 500 iters with {'c1': 0.1, 'c2': 0.3, 'w': 0.9, 'k': 5, 'p': 2}
2021-01-31 16:59:33,834 - pyswarms.single.local_best - INFO - Optimization finished | best cost: 4592.092341165384, best pos: [1.86637376e+00 8.93525746e-01 8.24590267e+01 3.16075307e-01
 1.44520373e-06 1.47004607e-06 1.41302342e-06]
2021-01-31 16:59:33,890 - pyswarms.single.local_best - INFO - Optimize for 500 iters with {'c1': 0.1, 'c2': 0.3, 'w': 0.9, 'k': 5, 'p': 2}
2021-01-31 17:00:04,620 - pyswarms.single.local_best - INFO - Optimization finished | best cost: 4352.6684292040245, best pos: [1.69327432e+00 8.48904221e-01 8.54397404e+01 3.41369878e-01
 8.48213847e-07 1.14646910e-06 1.50661261e-06]
2021-01-31 17:00:04,678 - pyswarms.single.local_best - INFO - Optimize for 500 iters with {'c1': 0.1, 'c2': 0.3, 'w': 0.9, 'k': 5, 'p': 2}
2021-01-31 17:00:34,409 - pyswarms.single.local_best - INFO - Optimization finished | best cost: 4490.126044263674, best pos: [1.64461560e+00 6.95007564e-01 8.33431909e+01 4.75331575e-01
 5.50203073e-07 5.06634676e-07 1.27639497e-06]
2021-01-31 17:00:34,460 - pyswarms.single.local_best - INFO - Optimize for 500 iters with {'c1': 0.1, 'c2': 0.3, 'w': 0.9, 'k': 5, 'p': 2}
2021-01-31 17:01:05,030 - pyswarms.single.local_best - INFO - Optimization finished | best cost: 4402.495619751109, best pos: [1.62235208e+00 8.27602312e-01 8.74276373e+01 3.54239181e-01
 1.50803683e-07 1.47157343e-06 1.36036795e-06]
2021-01-31 17:01:05,090 - pyswarms.single.local_best - INFO - Optimize for 500 iters with {'c1': 0.1, 'c2': 0.3, 'w': 0.9, 'k': 5, 'p': 2}
2021-01-31 17:01:34,744 - pyswarms.single.local_best - INFO - Optimization finished | best cost: 4662.315018926903, best pos: [1.67479959e+00 6.42335744e-01 8.27156554e+01 5.42012394e-01
 8.08082848e-07 5.59454269e-07 6.97247616e-07]
2021-01-31 17:01:34,813 - pyswarms.single.local_best - INFO - Optimize for 500 iters with {'c1': 0.1, 'c2': 0.3, 'w': 0.9, 'k': 5, 'p': 2}
2021-01-31 17:02:05,825 - pyswarms.single.local_best - INFO - Optimization finished | best cost: 4465.187009573823, best pos: [1.90554994e+00 7.33974385e-01 8.25237905e+01 4.45421727e-01
 6.40421913e-07 7.23818672e-07 5.60135741e-07]
2021-01-31 17:02:05,879 - pyswarms.single.local_best - INFO - Optimize for 500 iters with {'c1': 0.1, 'c2': 0.3, 'w': 0.9, 'k': 5, 'p': 2}
2021-01-31 17:02:35,187 - pyswarms.single.local_best - INFO - Optimization finished | best cost: 4527.043615159066, best pos: [1.59722087e+00 7.70599202e-01 8.65006458e+01 3.98707982e-01
 8.44003854e-07 6.50697990e-07 1.31715217e-06]
2021-01-31 17:02:35,245 - pyswarms.single.local_best - INFO - Optimize for 500 iters with {'c1': 0.1, 'c2': 0.3, 'w': 0.9, 'k': 5, 'p': 2}
2021-01-31 17:03:05,014 - pyswarms.single.local_best - INFO - Optimization finished | best cost: 4324.691939754393, best pos: [1.84712676e+00 6.57321676e-01 8.26344313e+01 5.24013310e-01
 7.11849883e-07 1.51251341e-07 5.54453507e-07]
2021-01-31 17:03:05,073 - pyswarms.single.local_best - INFO - Optimize for 500 iters with {'c1': 0.1, 'c2': 0.3, 'w': 0.9, 'k': 5, 'p': 2}
2021-01-31 17:03:34,975 - pyswarms.single.local_best - INFO - Optimization finished | best cost: 4477.579529526556, best pos: [1.87108184e+00 6.28734026e-01 8.35284838e+01 5.51692522e-01
 2.40317330e-07 3.91981935e-07 3.31581924e-07]
2021-01-31 17:03:35,021 - pyswarms.single.local_best - INFO - Optimize for 500 iters with {'c1': 0.1, 'c2': 0.3, 'w': 0.9, 'k': 5, 'p': 2}
2021-01-31 17:04:06,417 - pyswarms.single.local_best - INFO - Optimization finished | best cost: 4599.247793580578, best pos: [1.75972800e+00 8.17789374e-01 8.64117030e+01 3.59385101e-01
 3.06957530e-07 3.02597747e-07 1.25017932e-06]
2021-01-31 17:04:06,480 - pyswarms.single.local_best - INFO - Optimize for 500 iters with {'c1': 0.1, 'c2': 0.3, 'w': 0.9, 'k': 5, 'p': 2}
2021-01-31 17:04:36,076 - pyswarms.single.local_best - INFO - Optimization finished | best cost: 4512.645067843949, best pos: [1.77542675e+00 6.04805920e-01 8.30873646e+01 5.89553311e-01
 8.91599484e-07 5.97303960e-07 8.50993389e-08]
2021-01-31 17:04:36,133 - pyswarms.single.local_best - INFO - Optimize for 500 iters with {'c1': 0.1, 'c2': 0.3, 'w': 0.9, 'k': 5, 'p': 2}
2021-01-31 17:05:04,080 - pyswarms.single.local_best - INFO - Optimization finished | best cost: 4599.510142147063, best pos: [1.84702639e+00 5.65158366e-01 7.86606528e+01 6.52675566e-01
 5.47161358e-07 5.59753318e-07 7.94094301e-07]
2021-01-31 17:05:04,137 - pyswarms.single.local_best - INFO - Optimize for 500 iters with {'c1': 0.1, 'c2': 0.3, 'w': 0.9, 'k': 5, 'p': 2}
2021-01-31 17:05:34,664 - pyswarms.single.local_best - INFO - Optimization finished | best cost: 4605.008563765699, best pos: [1.78541739e+00 6.24798944e-01 7.98170512e+01 5.65842392e-01
 6.58252910e-07 8.59264373e-07 8.45061288e-07]
2021-01-31 17:05:34,722 - pyswarms.single.local_best - INFO - Optimize for 500 iters with {'c1': 0.1, 'c2': 0.3, 'w': 0.9, 'k': 5, 'p': 2}
2021-01-31 17:06:05,415 - pyswarms.single.local_best - INFO - Optimization finished | best cost: 4571.468153171404, best pos: [1.90662929e+00 8.47265871e-01 8.48525019e+01 3.48056741e-01
 6.81322380e-07 3.07064929e-07 9.18197076e-07]
2021-01-31 17:06:05,472 - pyswarms.single.local_best - INFO - Optimize for 500 iters with {'c1': 0.1, 'c2': 0.3, 'w': 0.9, 'k': 5, 'p': 2}
2021-01-31 17:06:34,264 - pyswarms.single.local_best - INFO - Optimization finished | best cost: 4411.1585654876335, best pos: [1.97298304e+00 6.96714441e-01 8.29884596e+01 4.70761935e-01
 4.43962479e-07 3.54241145e-07 5.25988206e-07]
2021-01-31 17:06:34,333 - pyswarms.single.local_best - INFO - Optimize for 500 iters with {'c1': 0.1, 'c2': 0.3, 'w': 0.9, 'k': 5, 'p': 2}
2021-01-31 17:07:03,240 - pyswarms.single.local_best - INFO - Optimization finished | best cost: 4635.3636863669635, best pos: [1.46052692e+00 7.65514068e-01 8.87839365e+01 4.02786373e-01
 9.74707299e-07 1.07235284e-06 1.40846821e-06]
2021-01-31 17:07:03,304 - pyswarms.single.local_best - INFO - Optimize for 500 iters with {'c1': 0.1, 'c2': 0.3, 'w': 0.9, 'k': 5, 'p': 2}
2021-01-31 17:07:34,088 - pyswarms.single.local_best - INFO - Optimization finished | best cost: 4391.55184521354, best pos: [1.73332371e+00 7.16559311e-01 8.21903869e+01 4.59146501e-01
 2.31185354e-07 3.73977583e-07 1.38759805e-06]
2021-01-31 17:07:34,143 - pyswarms.single.local_best - INFO - Optimize for 500 iters with {'c1': 0.1, 'c2': 0.3, 'w': 0.9, 'k': 5, 'p': 2}
2021-01-31 17:08:04,662 - pyswarms.single.local_best - INFO - Optimization finished | best cost: 4520.20835047869, best pos: [1.94052199e+00 9.59146550e-01 8.65263990e+01 2.69022245e-01
 9.79749731e-07 7.57632715e-07 1.14770276e-06]
2021-01-31 17:08:04,714 - pyswarms.single.local_best - INFO - Optimize for 500 iters with {'c1': 0.1, 'c2': 0.3, 'w': 0.9, 'k': 5, 'p': 2}
2021-01-31 17:08:34,819 - pyswarms.single.local_best - INFO - Optimization finished | best cost: 4551.625545919373, best pos: [1.78141603e+00 6.89305490e-01 8.01288853e+01 4.90488420e-01
 8.45337444e-07 8.78954582e-07 1.18160516e-06]
2021-01-31 17:08:34,867 - pyswarms.single.local_best - INFO - Optimize for 500 iters with {'c1': 0.1, 'c2': 0.3, 'w': 0.9, 'k': 5, 'p': 2}
2021-01-31 17:09:04,771 - pyswarms.single.local_best - INFO - Optimization finished | best cost: 4623.823502327019, best pos: [1.89955912e+00 7.81157154e-01 8.31884067e+01 3.92972706e-01
 1.12217296e-06 1.20074936e-06 6.11456016e-07]
2021-01-31 17:09:04,836 - pyswarms.single.local_best - INFO - Optimize for 500 iters with {'c1': 0.1, 'c2': 0.3, 'w': 0.9, 'k': 5, 'p': 2}
2021-01-31 17:09:34,906 - pyswarms.single.local_best - INFO - Optimization finished | best cost: 4693.528964268942, best pos: [1.77937078e+00 8.76958100e-01 8.51009715e+01 3.25041529e-01
 9.10344662e-07 3.66424262e-07 1.48547994e-06]
2021-01-31 17:09:34,958 - pyswarms.single.local_best - INFO - Optimize for 500 iters with {'c1': 0.1, 'c2': 0.3, 'w': 0.9, 'k': 5, 'p': 2}
2021-01-31 17:10:05,229 - pyswarms.single.local_best - INFO - Optimization finished | best cost: 4641.98421324787, best pos: [1.66593216e+00 6.18925131e-01 8.16555648e+01 5.69211687e-01
 8.74054321e-07 1.33675356e-06 4.30748773e-07]
2021-01-31 17:10:05,287 - pyswarms.single.local_best - INFO - Optimize for 500 iters with {'c1': 0.1, 'c2': 0.3, 'w': 0.9, 'k': 5, 'p': 2}
2021-01-31 17:10:33,410 - pyswarms.single.local_best - INFO - Optimization finished | best cost: 4626.956681706989, best pos: [1.73462101e+00 8.18073829e-01 8.71904220e+01 3.63646984e-01
 9.14014358e-07 1.16161960e-06 6.79241325e-07]
2021-01-31 17:10:33,465 - pyswarms.single.local_best - INFO - Optimize for 500 iters with {'c1': 0.1, 'c2': 0.3, 'w': 0.9, 'k': 5, 'p': 2}
2021-01-31 17:11:03,789 - pyswarms.single.local_best - INFO - Optimization finished | best cost: 4466.7588976400175, best pos: [1.61480646e+00 7.14635874e-01 8.43534979e+01 4.56974504e-01
 3.34988353e-07 5.75416740e-07 1.28207324e-06]
2021-01-31 17:11:03,845 - pyswarms.single.local_best - INFO - Optimize for 500 iters with {'c1': 0.1, 'c2': 0.3, 'w': 0.9, 'k': 5, 'p': 2}
2021-01-31 17:11:34,637 - pyswarms.single.local_best - INFO - Optimization finished | best cost: 4438.490366816166, best pos: [1.91882914e+00 9.04112444e-01 8.35433261e+01 3.07408346e-01
 5.99630112e-07 7.68692831e-07 1.44484809e-06]
2021-01-31 17:11:34,697 - pyswarms.single.local_best - INFO - Optimize for 500 iters with {'c1': 0.1, 'c2': 0.3, 'w': 0.9, 'k': 5, 'p': 2}
2021-01-31 17:12:05,218 - pyswarms.single.local_best - INFO - Optimization finished | best cost: 4637.53158296079, best pos: [1.52294769e+00 5.56964603e-01 8.13479569e+01 6.73149957e-01
 7.27889674e-07 4.30687621e-08 1.08894937e-06]
2021-01-31 17:12:05,278 - pyswarms.single.local_best - INFO - Optimize for 500 iters with {'c1': 0.1, 'c2': 0.3, 'w': 0.9, 'k': 5, 'p': 2}
2021-01-31 17:12:35,298 - pyswarms.single.local_best - INFO - Optimization finished | best cost: 4568.974831408208, best pos: [1.75421730e+00 6.65142257e-01 8.17523701e+01 5.05835860e-01
 9.58664075e-07 8.51908273e-07 8.17376450e-07]
2021-01-31 17:12:35,352 - pyswarms.single.local_best - INFO - Optimize for 500 iters with {'c1': 0.1, 'c2': 0.3, 'w': 0.9, 'k': 5, 'p': 2}
2021-01-31 17:13:04,517 - pyswarms.single.local_best - INFO - Optimization finished | best cost: 4528.123271551047, best pos: [1.81322875e+00 6.63553394e-01 8.08458063e+01 5.21792836e-01
 1.06440415e-06 9.69384546e-07 4.67786613e-07]
2021-01-31 17:13:04,568 - pyswarms.single.local_best - INFO - Optimize for 500 iters with {'c1': 0.1, 'c2': 0.3, 'w': 0.9, 'k': 5, 'p': 2}
2021-01-31 17:13:32,298 - pyswarms.single.local_best - INFO - Optimization finished | best cost: 4576.075709256364, best pos: [1.94190915e+00 6.45675803e-01 8.19562662e+01 5.38544658e-01
 9.73928552e-07 5.76443498e-07 1.50165194e-07]
2021-01-31 17:13:32,356 - pyswarms.single.local_best - INFO - Optimize for 500 iters with {'c1': 0.1, 'c2': 0.3, 'w': 0.9, 'k': 5, 'p': 2}
2021-01-31 17:14:04,192 - pyswarms.single.local_best - INFO - Optimization finished | best cost: 4486.044524491379, best pos: [1.86153558e+00 6.96569473e-01 8.31042434e+01 4.78326934e-01
 6.93240647e-07 8.04965691e-07 3.65346967e-07]
2021-01-31 17:14:04,251 - pyswarms.single.local_best - INFO - Optimize for 500 iters with {'c1': 0.1, 'c2': 0.3, 'w': 0.9, 'k': 5, 'p': 2}
2021-01-31 17:14:35,109 - pyswarms.single.local_best - INFO - Optimization finished | best cost: 4409.143164729136, best pos: [1.57453964e+00 7.49288854e-01 8.60808563e+01 4.21881947e-01
 9.11414291e-07 1.50524452e-06 8.85271787e-07]
2021-01-31 17:14:35,168 - pyswarms.single.local_best - INFO - Optimize for 500 iters with {'c1': 0.1, 'c2': 0.3, 'w': 0.9, 'k': 5, 'p': 2}
2021-01-31 17:15:05,789 - pyswarms.single.local_best - INFO - Optimization finished | best cost: 4429.365508904575, best pos: [1.65958943e+00 7.49285535e-01 8.54661541e+01 4.16184598e-01
 5.15180780e-07 6.75964371e-07 1.18687446e-06]
2021-01-31 17:15:05,847 - pyswarms.single.local_best - INFO - Optimize for 500 iters with {'c1': 0.1, 'c2': 0.3, 'w': 0.9, 'k': 5, 'p': 2}
2021-01-31 17:15:37,350 - pyswarms.single.local_best - INFO - Optimization finished | best cost: 4480.344097860949, best pos: [1.72816395e+00 7.85441606e-01 8.44751973e+01 3.89292708e-01
 3.69479882e-07 3.13885807e-07 1.48456022e-06]
2021-01-31 17:15:37,397 - pyswarms.single.local_best - INFO - Optimize for 500 iters with {'c1': 0.1, 'c2': 0.3, 'w': 0.9, 'k': 5, 'p': 2}
2021-01-31 17:16:06,113 - pyswarms.single.local_best - INFO - Optimization finished | best cost: 4386.341255322212, best pos: [1.55841781e+00 7.40236374e-01 8.58132199e+01 4.31972074e-01
 7.83157505e-07 1.00122382e-06 1.15559554e-06]
2021-01-31 17:16:06,169 - pyswarms.single.local_best - INFO - Optimize for 500 iters with {'c1': 0.1, 'c2': 0.3, 'w': 0.9, 'k': 5, 'p': 2}
2021-01-31 17:16:36,127 - pyswarms.single.local_best - INFO - Optimization finished | best cost: 4562.168579052387, best pos: [1.96774141e+00 8.47443460e-01 8.35415260e+01 3.42028461e-01
 3.78145080e-07 5.52216601e-07 1.11938218e-06]
2021-01-31 17:16:36,182 - pyswarms.single.local_best - INFO - Optimize for 500 iters with {'c1': 0.1, 'c2': 0.3, 'w': 0.9, 'k': 5, 'p': 2}
2021-01-31 17:17:05,746 - pyswarms.single.local_best - INFO - Optimization finished | best cost: 4496.487933831015, best pos: [1.83160971e+00 7.21187639e-01 8.23134739e+01 4.55745023e-01
 8.46401767e-07 6.24558043e-07 7.61318042e-07]
2021-01-31 17:17:05,802 - pyswarms.single.local_best - INFO - Optimize for 500 iters with {'c1': 0.1, 'c2': 0.3, 'w': 0.9, 'k': 5, 'p': 2}
2021-01-31 17:17:33,343 - pyswarms.single.local_best - INFO - Optimization finished | best cost: 4590.99582958992, best pos: [1.72412442e+00 9.36704140e-01 9.17508675e+01 2.74541065e-01
 6.54359395e-07 2.70851681e-07 1.37433027e-06]
2021-01-31 17:17:33,399 - pyswarms.single.local_best - INFO - Optimize for 500 iters with {'c1': 0.1, 'c2': 0.3, 'w': 0.9, 'k': 5, 'p': 2}
2021-01-31 17:18:03,689 - pyswarms.single.local_best - INFO - Optimization finished | best cost: 4411.204228872273, best pos: [1.99050174e+00 6.76225758e-01 8.08529059e+01 5.08951701e-01
 6.72407235e-07 9.90197876e-07 2.17914192e-07]
2021-01-31 17:18:03,747 - pyswarms.single.local_best - INFO - Optimize for 500 iters with {'c1': 0.1, 'c2': 0.3, 'w': 0.9, 'k': 5, 'p': 2}
2021-01-31 17:18:34,176 - pyswarms.single.local_best - INFO - Optimization finished | best cost: 4437.820102713591, best pos: [1.89542880e+00 8.07806683e-01 8.34574655e+01 3.73547674e-01
 8.76198032e-07 1.19371000e-06 7.73438082e-07]
2021-01-31 17:18:34,230 - pyswarms.single.local_best - INFO - Optimize for 500 iters with {'c1': 0.1, 'c2': 0.3, 'w': 0.9, 'k': 5, 'p': 2}
2021-01-31 17:19:04,870 - pyswarms.single.local_best - INFO - Optimization finished | best cost: 4581.60819893913, best pos: [1.70300350e+00 6.30091273e-01 8.14690179e+01 5.55052510e-01
 1.02081997e-06 4.74422245e-07 8.44324473e-07]
2021-01-31 17:19:04,924 - pyswarms.single.local_best - INFO - Optimize for 500 iters with {'c1': 0.1, 'c2': 0.3, 'w': 0.9, 'k': 5, 'p': 2}
2021-01-31 17:19:37,047 - pyswarms.single.local_best - INFO - Optimization finished | best cost: 4459.544669987825, best pos: [1.83029223e+00 6.53049764e-01 8.13785757e+01 5.20258368e-01
 6.50074993e-07 6.56998663e-07 7.75770285e-07]
2021-01-31 17:19:37,105 - pyswarms.single.local_best - INFO - Optimize for 500 iters with {'c1': 0.1, 'c2': 0.3, 'w': 0.9, 'k': 5, 'p': 2}
2021-01-31 17:20:04,411 - pyswarms.single.local_best - INFO - Optimization finished | best cost: 4461.518883904138, best pos: [1.96343472e+00 7.15567790e-01 8.21561128e+01 4.59176330e-01
 1.14003595e-06 1.79004451e-07 5.81682432e-07]
2021-01-31 17:20:04,469 - pyswarms.single.local_best - INFO - Optimize for 500 iters with {'c1': 0.1, 'c2': 0.3, 'w': 0.9, 'k': 5, 'p': 2}
2021-01-31 17:20:35,358 - pyswarms.single.local_best - INFO - Optimization finished | best cost: 4664.473171973505, best pos: [1.31420597e+00 5.51573091e-01 8.22645864e+01 6.79225343e-01
 7.27139485e-07 9.36516515e-07 1.34394972e-06]
2021-01-31 17:20:35,417 - pyswarms.single.local_best - INFO - Optimize for 500 iters with {'c1': 0.1, 'c2': 0.3, 'w': 0.9, 'k': 5, 'p': 2}
2021-01-31 17:21:03,982 - pyswarms.single.local_best - INFO - Optimization finished | best cost: 4584.027299586576, best pos: [1.92527550e+00 6.41581650e-01 8.24398917e+01 5.33295956e-01
 1.29736717e-07 1.89289126e-07 6.21149975e-07]
2021-01-31 17:21:04,039 - pyswarms.single.local_best - INFO - Optimize for 500 iters with {'c1': 0.1, 'c2': 0.3, 'w': 0.9, 'k': 5, 'p': 2}
2021-01-31 17:21:34,676 - pyswarms.single.local_best - INFO - Optimization finished | best cost: 4603.659477673087, best pos: [1.95360564e+00 6.78084754e-01 8.23624923e+01 4.99191624e-01
 2.75188571e-07 4.71190918e-07 4.84404804e-07]
2021-01-31 17:21:34,740 - pyswarms.single.local_best - INFO - Optimize for 500 iters with {'c1': 0.1, 'c2': 0.3, 'w': 0.9, 'k': 5, 'p': 2}
2021-01-31 17:22:05,004 - pyswarms.single.local_best - INFO - Optimization finished | best cost: 4618.060762659379, best pos: [1.80854963e+00 8.71122754e-01 8.73156286e+01 3.23272310e-01
 9.78387316e-07 8.31085562e-07 9.04641092e-07]
2021-01-31 17:22:05,060 - pyswarms.single.local_best - INFO - Optimize for 500 iters with {'c1': 0.1, 'c2': 0.3, 'w': 0.9, 'k': 5, 'p': 2}
2021-01-31 17:22:34,300 - pyswarms.single.local_best - INFO - Optimization finished | best cost: 4449.94517486071, best pos: [1.80092435e+00 7.78559190e-01 8.45374633e+01 3.91863408e-01
 1.00156320e-06 1.32323339e-06 6.53093255e-07]
2021-01-31 17:22:34,360 - pyswarms.single.local_best - INFO - Optimize for 500 iters with {'c1': 0.1, 'c2': 0.3, 'w': 0.9, 'k': 5, 'p': 2}
2021-01-31 17:23:04,739 - pyswarms.single.local_best - INFO - Optimization finished | best cost: 4550.970570610556, best pos: [1.38977714e+00 6.75803739e-01 8.66317837e+01 4.94128050e-01
 1.29572819e-06 1.13216753e-06 1.11732537e-06]
2021-01-31 17:23:04,802 - pyswarms.single.local_best - INFO - Optimize for 500 iters with {'c1': 0.1, 'c2': 0.3, 'w': 0.9, 'k': 5, 'p': 2}
2021-01-31 17:23:34,224 - pyswarms.single.local_best - INFO - Optimization finished | best cost: 4555.643446042872, best pos: [1.97999349e+00 7.42728491e-01 8.34166374e+01 4.33751824e-01
 7.37558633e-07 1.25008863e-06 1.01067041e-07]
2021-01-31 17:23:34,279 - pyswarms.single.local_best - INFO - Optimize for 500 iters with {'c1': 0.1, 'c2': 0.3, 'w': 0.9, 'k': 5, 'p': 2}
2021-01-31 17:24:04,790 - pyswarms.single.local_best - INFO - Optimization finished | best cost: 4615.29599931788, best pos: [1.87105434e+00 7.80665623e-01 8.52203576e+01 3.90845724e-01
 5.37433511e-07 1.02009744e-06 5.38739233e-07]
2021-01-31 17:24:04,842 - pyswarms.single.local_best - INFO - Optimize for 500 iters with {'c1': 0.1, 'c2': 0.3, 'w': 0.9, 'k': 5, 'p': 2}
2021-01-31 17:24:34,715 - pyswarms.single.local_best - INFO - Optimization finished | best cost: 4506.322408578342, best pos: [1.90907871e+00 8.09464662e-01 8.38810789e+01 3.72712249e-01
 4.11627248e-07 7.28507653e-07 8.95107285e-07]
2021-01-31 17:24:34,771 - pyswarms.single.local_best - INFO - Optimize for 500 iters with {'c1': 0.1, 'c2': 0.3, 'w': 0.9, 'k': 5, 'p': 2}
2021-01-31 17:25:04,696 - pyswarms.single.local_best - INFO - Optimization finished | best cost: 4331.042755305042, best pos: [1.88368135e+00 8.49342853e-01 8.46660171e+01 3.38169268e-01
 1.09233970e-06 1.42384195e-06 7.80228104e-07]
2021-01-31 17:25:04,764 - pyswarms.single.local_best - INFO - Optimize for 500 iters with {'c1': 0.1, 'c2': 0.3, 'w': 0.9, 'k': 5, 'p': 2}
2021-01-31 17:25:34,913 - pyswarms.single.local_best - INFO - Optimization finished | best cost: 4653.555339425749, best pos: [1.73335184e+00 7.68404641e-01 8.49264110e+01 4.03943371e-01
 8.66234229e-07 9.97127036e-07 8.28822482e-07]
2021-01-31 17:25:34,969 - pyswarms.single.local_best - INFO - Optimize for 500 iters with {'c1': 0.1, 'c2': 0.3, 'w': 0.9, 'k': 5, 'p': 2}
2021-01-31 17:26:04,724 - pyswarms.single.local_best - INFO - Optimization finished | best cost: 4467.852398228235, best pos: [1.92579328e+00 8.65766388e-01 8.47436889e+01 3.29145151e-01
 7.86696175e-07 5.57940861e-07 1.00056638e-06]
2021-01-31 17:26:04,785 - pyswarms.single.local_best - INFO - Optimize for 500 iters with {'c1': 0.1, 'c2': 0.3, 'w': 0.9, 'k': 5, 'p': 2}
2021-01-31 17:26:34,511 - pyswarms.single.local_best - INFO - Optimization finished | best cost: 4539.405988144445, best pos: [1.69904015e+00 8.58326661e-01 8.66898221e+01 3.33891863e-01
 3.34011916e-07 1.12716093e-06 1.41646086e-06]
2021-01-31 17:26:34,569 - pyswarms.single.local_best - INFO - Optimize for 500 iters with {'c1': 0.1, 'c2': 0.3, 'w': 0.9, 'k': 5, 'p': 2}
2021-01-31 17:27:05,485 - pyswarms.single.local_best - INFO - Optimization finished | best cost: 4407.7187599564095, best pos: [1.91546979e+00 6.44699408e-01 7.85677520e+01 5.47238062e-01
 5.16038523e-07 1.09280650e-06 7.46129930e-07]
2021-01-31 17:27:05,538 - pyswarms.single.local_best - INFO - Optimize for 500 iters with {'c1': 0.1, 'c2': 0.3, 'w': 0.9, 'k': 5, 'p': 2}
2021-01-31 17:27:35,590 - pyswarms.single.local_best - INFO - Optimization finished | best cost: 4517.834832609058, best pos: [1.31782775e+00 6.22031795e-01 8.67518087e+01 5.56388175e-01
 7.00237983e-07 9.35227238e-07 1.30763389e-06]
2021-01-31 17:27:35,648 - pyswarms.single.local_best - INFO - Optimize for 500 iters with {'c1': 0.1, 'c2': 0.3, 'w': 0.9, 'k': 5, 'p': 2}
2021-01-31 17:28:05,822 - pyswarms.single.local_best - INFO - Optimization finished | best cost: 4696.471852361287, best pos: [1.97934242e+00 6.22271032e-01 7.77029775e+01 5.61955898e-01
 9.42164717e-07 1.26222123e-06 8.56568713e-07]
2021-01-31 17:28:05,874 - pyswarms.single.local_best - INFO - Optimize for 500 iters with {'c1': 0.1, 'c2': 0.3, 'w': 0.9, 'k': 5, 'p': 2}
2021-01-31 17:28:36,889 - pyswarms.single.local_best - INFO - Optimization finished | best cost: 4543.590427201001, best pos: [1.49484993e+00 7.38319652e-01 8.65059187e+01 4.31458174e-01
 9.54598030e-07 1.15395389e-06 1.27435664e-06]
2021-01-31 17:28:36,949 - pyswarms.single.local_best - INFO - Optimize for 500 iters with {'c1': 0.1, 'c2': 0.3, 'w': 0.9, 'k': 5, 'p': 2}
2021-01-31 17:29:07,210 - pyswarms.single.local_best - INFO - Optimization finished | best cost: 4551.762875315787, best pos: [1.70732185e+00 7.11549827e-01 8.35359368e+01 4.63628285e-01
 1.16757820e-06 8.27468977e-07 6.79494126e-07]
2021-01-31 17:29:07,258 - pyswarms.single.local_best - INFO - Optimize for 500 iters with {'c1': 0.1, 'c2': 0.3, 'w': 0.9, 'k': 5, 'p': 2}
2021-01-31 17:29:36,302 - pyswarms.single.local_best - INFO - Optimization finished | best cost: 4509.923360751892, best pos: [1.92844925e+00 7.11501119e-01 8.18610421e+01 4.63043974e-01
 6.36946800e-07 8.28627772e-07 5.20653023e-07]
2021-01-31 17:29:36,359 - pyswarms.single.local_best - INFO - Optimize for 500 iters with {'c1': 0.1, 'c2': 0.3, 'w': 0.9, 'k': 5, 'p': 2}
2021-01-31 17:30:05,687 - pyswarms.single.local_best - INFO - Optimization finished | best cost: 4646.785489497915, best pos: [1.49946749e+00 5.69915798e-01 8.22674941e+01 6.43769087e-01
 8.00897787e-07 1.04233318e-06 5.44291168e-07]
2021-01-31 17:30:05,746 - pyswarms.single.local_best - INFO - Optimize for 500 iters with {'c1': 0.1, 'c2': 0.3, 'w': 0.9, 'k': 5, 'p': 2}
2021-01-31 17:30:35,129 - pyswarms.single.local_best - INFO - Optimization finished | best cost: 4503.3617122424785, best pos: [1.79175027e+00 7.57501915e-01 8.29684007e+01 4.12530865e-01
 9.21490302e-07 4.24861693e-07 1.23523922e-06]
2021-01-31 17:30:35,188 - pyswarms.single.local_best - INFO - Optimize for 500 iters with {'c1': 0.1, 'c2': 0.3, 'w': 0.9, 'k': 5, 'p': 2}
2021-01-31 17:31:04,796 - pyswarms.single.local_best - INFO - Optimization finished | best cost: 4572.186279554158, best pos: [1.62660231e+00 6.24318937e-01 8.41055245e+01 5.68361139e-01
 1.07689501e-07 6.50068749e-07 5.32876904e-07]
2021-01-31 17:31:04,854 - pyswarms.single.local_best - INFO - Optimize for 500 iters with {'c1': 0.1, 'c2': 0.3, 'w': 0.9, 'k': 5, 'p': 2}
2021-01-31 17:31:33,809 - pyswarms.single.local_best - INFO - Optimization finished | best cost: 4452.234135453717, best pos: [1.91358939e+00 6.50121398e-01 8.19248748e+01 5.30966178e-01
 7.85313231e-07 1.60808907e-07 5.14921039e-07]
2021-01-31 17:31:33,868 - pyswarms.single.local_best - INFO - Optimize for 500 iters with {'c1': 0.1, 'c2': 0.3, 'w': 0.9, 'k': 5, 'p': 2}
2021-01-31 17:32:05,497 - pyswarms.single.local_best - INFO - Optimization finished | best cost: 4479.442331122764, best pos: [1.92362732e+00 9.08447153e-01 8.31282554e+01 3.05180797e-01
 9.87150265e-07 1.03518121e-06 1.38077260e-06]
2021-01-31 17:32:05,554 - pyswarms.single.local_best - INFO - Optimize for 500 iters with {'c1': 0.1, 'c2': 0.3, 'w': 0.9, 'k': 5, 'p': 2}
2021-01-31 17:32:37,116 - pyswarms.single.local_best - INFO - Optimization finished | best cost: 4528.228652653641, best pos: [1.66451020e+00 6.15936855e-01 8.37453565e+01 5.73512530e-01
 2.27060897e-08 6.22888859e-07 5.64609301e-07]
2021-01-31 17:32:37,164 - pyswarms.single.local_best - INFO - Optimize for 500 iters with {'c1': 0.1, 'c2': 0.3, 'w': 0.9, 'k': 5, 'p': 2}
2021-01-31 17:33:06,698 - pyswarms.single.local_best - INFO - Optimization finished | best cost: 4499.039822790259, best pos: [1.84958306e+00 6.47508675e-01 7.99377544e+01 5.38071396e-01
 1.18647547e-06 1.50437903e-06 3.19235754e-07]
2021-01-31 17:33:06,758 - pyswarms.single.local_best - INFO - Optimize for 500 iters with {'c1': 0.1, 'c2': 0.3, 'w': 0.9, 'k': 5, 'p': 2}
2021-01-31 17:33:36,840 - pyswarms.single.local_best - INFO - Optimization finished | best cost: 4542.304169156121, best pos: [1.36902041e+00 5.69266550e-01 8.40554812e+01 6.50629449e-01
 8.76617428e-07 7.15251142e-07 7.29118867e-07]
2021-01-31 17:33:36,898 - pyswarms.single.local_best - INFO - Optimize for 500 iters with {'c1': 0.1, 'c2': 0.3, 'w': 0.9, 'k': 5, 'p': 2}
2021-01-31 17:34:06,317 - pyswarms.single.local_best - INFO - Optimization finished | best cost: 4485.271963532657, best pos: [1.58322532e+00 6.37154826e-01 8.07709468e+01 5.57316658e-01
 9.58073368e-07 1.41892784e-06 8.56395534e-07]
2021-01-31 17:34:06,376 - pyswarms.single.local_best - INFO - Optimize for 500 iters with {'c1': 0.1, 'c2': 0.3, 'w': 0.9, 'k': 5, 'p': 2}
2021-01-31 17:34:37,270 - pyswarms.single.local_best - INFO - Optimization finished | best cost: 4544.4996612559635, best pos: [1.70356545e+00 8.89633957e-01 8.89057307e+01 3.16119789e-01
 1.48449719e-06 4.83427195e-07 9.94882124e-07]
2021-01-31 17:34:37,322 - pyswarms.single.local_best - INFO - Optimize for 500 iters with {'c1': 0.1, 'c2': 0.3, 'w': 0.9, 'k': 5, 'p': 2}
2021-01-31 17:35:07,822 - pyswarms.single.local_best - INFO - Optimization finished | best cost: 4518.026804750361, best pos: [1.74364041e+00 5.72514428e-01 8.10875329e+01 6.49162570e-01
 1.24371480e-07 8.99266181e-07 2.76546447e-07]
2021-01-31 17:35:07,878 - pyswarms.single.local_best - INFO - Optimize for 500 iters with {'c1': 0.1, 'c2': 0.3, 'w': 0.9, 'k': 5, 'p': 2}
2021-01-31 17:35:37,600 - pyswarms.single.local_best - INFO - Optimization finished | best cost: 4560.260681303051, best pos: [1.83010010e+00 8.56903660e-01 8.58983895e+01 3.30528611e-01
 6.18099102e-07 1.37431484e-06 9.44986942e-07]
2021-01-31 17:35:37,658 - pyswarms.single.local_best - INFO - Optimize for 500 iters with {'c1': 0.1, 'c2': 0.3, 'w': 0.9, 'k': 5, 'p': 2}
2021-01-31 17:36:07,563 - pyswarms.single.local_best - INFO - Optimization finished | best cost: 4492.702604295445, best pos: [1.53516235e+00 6.06617148e-01 8.37327446e+01 5.72449389e-01
 9.70656293e-07 6.57652208e-07 8.56539236e-07]
2021-01-31 17:36:07,618 - pyswarms.single.local_best - INFO - Optimize for 500 iters with {'c1': 0.1, 'c2': 0.3, 'w': 0.9, 'k': 5, 'p': 2}
2021-01-31 17:36:38,422 - pyswarms.single.local_best - INFO - Optimization finished | best cost: 4716.460773204626, best pos: [1.44111969e+00 6.78891315e-01 8.61550556e+01 4.90255335e-01
 1.27263343e-06 1.13201108e-06 9.89610253e-07]
2021-01-31 17:36:38,475 - pyswarms.single.local_best - INFO - Optimize for 500 iters with {'c1': 0.1, 'c2': 0.3, 'w': 0.9, 'k': 5, 'p': 2}
2021-01-31 17:37:08,472 - pyswarms.single.local_best - INFO - Optimization finished | best cost: 4546.503875644758, best pos: [1.96099765e+00 7.34987426e-01 8.19536497e+01 4.35604776e-01
 7.35967682e-07 6.04384312e-07 7.22480743e-07]
2021-01-31 17:37:08,530 - pyswarms.single.local_best - INFO - Optimize for 500 iters with {'c1': 0.1, 'c2': 0.3, 'w': 0.9, 'k': 5, 'p': 2}
2021-01-31 17:37:38,099 - pyswarms.single.local_best - INFO - Optimization finished | best cost: 4653.345683134992, best pos: [1.68826825e+00 5.78923663e-01 7.93968862e+01 6.27621607e-01
 3.58443957e-07 9.86783535e-07 1.04632771e-06]
2021-01-31 17:37:38,158 - pyswarms.single.local_best - INFO - Optimize for 500 iters with {'c1': 0.1, 'c2': 0.3, 'w': 0.9, 'k': 5, 'p': 2}
2021-01-31 17:38:09,228 - pyswarms.single.local_best - INFO - Optimization finished | best cost: 4614.712022569989, best pos: [1.68312241e+00 5.45288565e-01 8.23682397e+01 6.72127776e-01
 8.37956753e-07 5.23017825e-07 2.31128125e-07]
2021-01-31 17:38:09,284 - pyswarms.single.local_best - INFO - Optimize for 500 iters with {'c1': 0.1, 'c2': 0.3, 'w': 0.9, 'k': 5, 'p': 2}
2021-01-31 17:38:40,545 - pyswarms.single.local_best - INFO - Optimization finished | best cost: 4360.529454398866, best pos: [1.47702786e+00 7.52981782e-01 8.73013940e+01 4.14710137e-01
 1.27579940e-06 1.07132919e-06 1.37815822e-06]
2021-01-31 17:38:40,604 - pyswarms.single.local_best - INFO - Optimize for 500 iters with {'c1': 0.1, 'c2': 0.3, 'w': 0.9, 'k': 5, 'p': 2}
2021-01-31 17:39:10,995 - pyswarms.single.local_best - INFO - Optimization finished | best cost: 4498.854521544841, best pos: [1.51717151e+00 5.96961055e-01 8.21684155e+01 6.22999077e-01
 4.14835101e-07 5.29697280e-07 7.91131854e-07]
2021-01-31 17:39:11,052 - pyswarms.single.local_best - INFO - Optimize for 500 iters with {'c1': 0.1, 'c2': 0.3, 'w': 0.9, 'k': 5, 'p': 2}
2021-01-31 17:39:42,099 - pyswarms.single.local_best - INFO - Optimization finished | best cost: 4511.035107007788, best pos: [1.47364720e+00 6.30141220e-01 8.27194213e+01 5.58432636e-01
 1.07758646e-06 1.94926797e-07 1.51666740e-06]
2021-01-31 17:39:42,158 - pyswarms.single.local_best - INFO - Optimize for 500 iters with {'c1': 0.1, 'c2': 0.3, 'w': 0.9, 'k': 5, 'p': 2}
2021-01-31 17:40:13,185 - pyswarms.single.local_best - INFO - Optimization finished | best cost: 4636.0969642188065, best pos: [1.83198734e+00 6.87513370e-01 8.28274819e+01 4.86061378e-01
 7.80959481e-07 7.08157123e-07 4.87079126e-07]
2021-01-31 17:40:13,239 - pyswarms.single.local_best - INFO - Optimize for 500 iters with {'c1': 0.1, 'c2': 0.3, 'w': 0.9, 'k': 5, 'p': 2}
2021-01-31 17:40:42,859 - pyswarms.single.local_best - INFO - Optimization finished | best cost: 4387.451755038111, best pos: [1.83813904e+00 7.09164057e-01 8.31925158e+01 4.61270711e-01
 2.59367600e-07 6.96697190e-07 7.08365263e-07]
2021-01-31 17:40:42,926 - pyswarms.single.local_best - INFO - Optimize for 500 iters with {'c1': 0.1, 'c2': 0.3, 'w': 0.9, 'k': 5, 'p': 2}
2021-01-31 17:41:14,026 - pyswarms.single.local_best - INFO - Optimization finished | best cost: 8468.949864096368, best pos: [1.09986428e+00 2.92878223e-02 1.38143787e+02 3.26029205e-01
 6.22421362e-07 3.85628827e-07 6.64918299e-07]
2021-01-31 17:41:14,084 - pyswarms.single.local_best - INFO - Optimize for 500 iters with {'c1': 0.1, 'c2': 0.3, 'w': 0.9, 'k': 5, 'p': 2}
2021-01-31 17:41:44,460 - pyswarms.single.local_best - INFO - Optimization finished | best cost: 9241.082401316764, best pos: [1.55722683e+00 8.67807388e-01 9.94178524e+01 3.14030776e-01
 1.22783818e-07 3.47860093e-07 2.04514855e-07]
2021-01-31 17:41:44,515 - pyswarms.single.local_best - INFO - Optimize for 500 iters with {'c1': 0.1, 'c2': 0.3, 'w': 0.9, 'k': 5, 'p': 2}
2021-01-31 17:42:17,096 - pyswarms.single.local_best - INFO - Optimization finished | best cost: 8647.640570375272, best pos: [1.74571403e+00 3.58834370e-01 1.38839216e+02 8.61773653e-02
 4.83299477e-07 3.86792192e-07 7.49684406e-07]
2021-01-31 17:42:17,158 - pyswarms.single.local_best - INFO - Optimize for 500 iters with {'c1': 0.1, 'c2': 0.3, 'w': 0.9, 'k': 5, 'p': 2}
2021-01-31 17:42:47,966 - pyswarms.single.local_best - INFO - Optimization finished | best cost: 8716.473464319059, best pos: [1.97076569e+00 6.30372753e-02 1.36759865e+02 4.90642741e-02
 6.14937424e-07 4.70632611e-07 6.92036669e-07]
2021-01-31 17:42:48,025 - pyswarms.single.local_best - INFO - Optimize for 500 iters with {'c1': 0.1, 'c2': 0.3, 'w': 0.9, 'k': 5, 'p': 2}
2021-01-31 17:43:19,720 - pyswarms.single.local_best - INFO - Optimization finished | best cost: 9283.942618066383, best pos: [1.13974554e+00 6.52624016e-01 9.70703509e+01 5.14498060e-01
 5.36792004e-08 2.09225634e-07 5.09426278e-07]
2021-01-31 17:43:19,778 - pyswarms.single.local_best - INFO - Optimize for 500 iters with {'c1': 0.1, 'c2': 0.3, 'w': 0.9, 'k': 5, 'p': 2}
2021-01-31 17:43:49,360 - pyswarms.single.local_best - INFO - Optimization finished | best cost: 8323.599478746008, best pos: [1.42728358e+00 8.75183867e-03 1.38769372e+02 1.73578459e-01
 4.29240345e-07 7.50360125e-07 9.08610038e-07]
2021-01-31 17:43:49,418 - pyswarms.single.local_best - INFO - Optimize for 500 iters with {'c1': 0.1, 'c2': 0.3, 'w': 0.9, 'k': 5, 'p': 2}
2021-01-31 17:44:21,238 - pyswarms.single.local_best - INFO - Optimization finished | best cost: 9388.058720852201, best pos: [1.25398284e+00 7.13983249e-01 9.95137523e+01 4.43049607e-01
 4.57090468e-07 5.88642672e-07 7.11922753e-08]
2021-01-31 17:44:21,288 - pyswarms.single.local_best - INFO - Optimize for 500 iters with {'c1': 0.1, 'c2': 0.3, 'w': 0.9, 'k': 5, 'p': 2}
2021-01-31 17:44:51,373 - pyswarms.single.local_best - INFO - Optimization finished | best cost: 8397.705626292487, best pos: [1.44811333e+00 1.81211271e-01 1.38221473e+02 1.69663269e-01
 9.22590647e-08 8.15612009e-07 8.43509301e-07]
2021-01-31 17:44:51,430 - pyswarms.single.local_best - INFO - Optimize for 500 iters with {'c1': 0.1, 'c2': 0.3, 'w': 0.9, 'k': 5, 'p': 2}
2021-01-31 17:45:21,683 - pyswarms.single.local_best - INFO - Optimization finished | best cost: 8697.940813822928, best pos: [1.28233283e+00 4.39355162e-02 1.37029571e+02 2.32471388e-01
 5.15883345e-07 7.09695021e-07 8.77636018e-07]
2021-01-31 17:45:21,741 - pyswarms.single.local_best - INFO - Optimize for 500 iters with {'c1': 0.1, 'c2': 0.3, 'w': 0.9, 'k': 5, 'p': 2}
2021-01-31 17:45:53,344 - pyswarms.single.local_best - INFO - Optimization finished | best cost: 9226.540612571052, best pos: [1.29657018e+00 7.34855384e-01 9.98010826e+01 4.17073429e-01
 4.63871885e-07 1.15175649e-07 2.63753979e-07]
2021-01-31 17:45:53,409 - pyswarms.single.local_best - INFO - Optimize for 500 iters with {'c1': 0.1, 'c2': 0.3, 'w': 0.9, 'k': 5, 'p': 2}
2021-01-31 17:46:23,321 - pyswarms.single.local_best - INFO - Optimization finished | best cost: 8246.383176002002, best pos: [1.67242590e+00 1.02943098e-02 1.38392254e+02 1.11148918e-01
 3.79266419e-07 7.55802029e-07 6.26699787e-07]
2021-01-31 17:46:23,378 - pyswarms.single.local_best - INFO - Optimize for 500 iters with {'c1': 0.1, 'c2': 0.3, 'w': 0.9, 'k': 5, 'p': 2}
2021-01-31 17:46:53,368 - pyswarms.single.local_best - INFO - Optimization finished | best cost: 8535.119897267356, best pos: [1.78105230e+00 3.15920514e-01 1.39067526e+02 7.56650020e-02
 6.89395203e-07 3.02688992e-07 8.45266073e-07]
2021-01-31 17:46:53,424 - pyswarms.single.local_best - INFO - Optimize for 500 iters with {'c1': 0.1, 'c2': 0.3, 'w': 0.9, 'k': 5, 'p': 2}
2021-01-31 17:47:22,715 - pyswarms.single.local_best - INFO - Optimization finished | best cost: 8639.83431237521, best pos: [1.57557529e+00 9.04796011e-03 1.37886997e+02 1.35360391e-01
 4.58078981e-07 3.68823436e-07 6.02906424e-07]
2021-01-31 17:47:22,773 - pyswarms.single.local_best - INFO - Optimize for 500 iters with {'c1': 0.1, 'c2': 0.3, 'w': 0.9, 'k': 5, 'p': 2}
2021-01-31 17:47:53,790 - pyswarms.single.local_best - INFO - Optimization finished | best cost: 8796.022511839987, best pos: [9.41797385e-01 9.09713471e-02 1.36816119e+02 4.27969639e-01
 3.21497810e-07 5.87436114e-07 9.08394242e-07]
2021-01-31 17:47:53,839 - pyswarms.single.local_best - INFO - Optimize for 500 iters with {'c1': 0.1, 'c2': 0.3, 'w': 0.9, 'k': 5, 'p': 2}
2021-01-31 17:48:24,096 - pyswarms.single.local_best - INFO - Optimization finished | best cost: 8285.408924302352, best pos: [1.75271830e+00 1.28086474e-01 1.37899371e+02 8.56820138e-02
 2.70314570e-07 3.24223874e-07 8.94913971e-07]
2021-01-31 17:48:24,155 - pyswarms.single.local_best - INFO - Optimize for 500 iters with {'c1': 0.1, 'c2': 0.3, 'w': 0.9, 'k': 5, 'p': 2}
2021-01-31 17:48:55,206 - pyswarms.single.local_best - INFO - Optimization finished | best cost: 8223.603056704264, best pos: [1.49544511e+00 7.79000264e-02 1.37945945e+02 1.51518185e-01
 7.63290072e-07 3.10245455e-07 8.92224477e-07]
2021-01-31 17:48:55,262 - pyswarms.single.local_best - INFO - Optimize for 500 iters with {'c1': 0.1, 'c2': 0.3, 'w': 0.9, 'k': 5, 'p': 2}
2021-01-31 17:49:26,052 - pyswarms.single.local_best - INFO - Optimization finished | best cost: 8288.379787802709, best pos: [1.85417249e+00 1.17912741e-01 1.38357621e+02 6.54920219e-02
 5.80697419e-07 1.08431517e-07 6.98433710e-07]
2021-01-31 17:49:26,110 - pyswarms.single.local_best - INFO - Optimize for 500 iters with {'c1': 0.1, 'c2': 0.3, 'w': 0.9, 'k': 5, 'p': 2}
2021-01-31 17:49:57,422 - pyswarms.single.local_best - INFO - Optimization finished | best cost: 8301.747377976837, best pos: [1.46832689e+00 1.03997289e-01 1.38326589e+02 1.57738477e-01
 8.12054161e-07 5.19696652e-07 8.44795786e-07]
2021-01-31 17:49:57,479 - pyswarms.single.local_best - INFO - Optimize for 500 iters with {'c1': 0.1, 'c2': 0.3, 'w': 0.9, 'k': 5, 'p': 2}
2021-01-31 17:50:26,339 - pyswarms.single.local_best - INFO - Optimization finished | best cost: 8891.085233714497, best pos: [1.40003415e+00 9.65396441e-02 1.36785937e+02 1.83953338e-01
 5.65066454e-07 5.71622212e-07 8.53058224e-07]
2021-01-31 17:50:26,398 - pyswarms.single.local_best - INFO - Optimize for 500 iters with {'c1': 0.1, 'c2': 0.3, 'w': 0.9, 'k': 5, 'p': 2}
2021-01-31 17:50:57,749 - pyswarms.single.local_best - INFO - Optimization finished | best cost: 8520.051569197649, best pos: [1.68296738e+00 1.39386970e-02 1.39041625e+02 1.07206761e-01
 5.73258828e-07 6.48211816e-07 6.19491305e-07]
2021-01-31 17:50:57,815 - pyswarms.single.local_best - INFO - Optimize for 500 iters with {'c1': 0.1, 'c2': 0.3, 'w': 0.9, 'k': 5, 'p': 2}
2021-01-31 17:51:28,303 - pyswarms.single.local_best - INFO - Optimization finished | best cost: 8220.835144613038, best pos: [1.01984397e+00 2.51004260e-02 1.38229552e+02 3.57773573e-01
 8.46315176e-07 7.00238760e-07 8.84922368e-07]
2021-01-31 17:51:28,359 - pyswarms.single.local_best - INFO - Optimize for 500 iters with {'c1': 0.1, 'c2': 0.3, 'w': 0.9, 'k': 5, 'p': 2}
2021-01-31 17:51:59,238 - pyswarms.single.local_best - INFO - Optimization finished | best cost: 9153.66236538884, best pos: [1.07877043e+00 6.49548115e-01 1.01123657e+02 5.08583471e-01
 6.72237658e-08 5.65789854e-07 4.29761472e-07]
2021-01-31 17:51:59,295 - pyswarms.single.local_best - INFO - Optimize for 500 iters with {'c1': 0.1, 'c2': 0.3, 'w': 0.9, 'k': 5, 'p': 2}
2021-01-31 17:52:29,138 - pyswarms.single.local_best - INFO - Optimization finished | best cost: 8349.36164814876, best pos: [1.64999276e+00 1.45313508e-02 1.39049513e+02 1.03639287e-01
 9.09256234e-07 5.12572921e-07 8.17781411e-07]
2021-01-31 17:52:29,194 - pyswarms.single.local_best - INFO - Optimize for 500 iters with {'c1': 0.1, 'c2': 0.3, 'w': 0.9, 'k': 5, 'p': 2}
2021-01-31 17:53:00,485 - pyswarms.single.local_best - INFO - Optimization finished | best cost: 9087.682393107663, best pos: [1.08115465e+00 5.84780183e-01 9.60575331e+01 6.03911757e-01
 2.46762024e-07 5.94908579e-07 1.08697586e-07]
2021-01-31 17:53:00,544 - pyswarms.single.local_best - INFO - Optimize for 500 iters with {'c1': 0.1, 'c2': 0.3, 'w': 0.9, 'k': 5, 'p': 2}
2021-01-31 17:53:29,201 - pyswarms.single.local_best - INFO - Optimization finished | best cost: 8577.258423277506, best pos: [1.23197771e+00 2.41339186e-02 1.37302244e+02 2.59734123e-01
 4.21770924e-07 3.30676356e-07 7.97420060e-07]
2021-01-31 17:53:29,257 - pyswarms.single.local_best - INFO - Optimize for 500 iters with {'c1': 0.1, 'c2': 0.3, 'w': 0.9, 'k': 5, 'p': 2}
2021-01-31 17:54:01,086 - pyswarms.single.local_best - INFO - Optimization finished | best cost: 8889.764623955592, best pos: [1.17231127e+00 2.90912379e-02 1.39371886e+02 2.79250378e-01
 7.25610361e-07 6.20211464e-07 6.75347723e-07]
2021-01-31 17:54:01,133 - pyswarms.single.local_best - INFO - Optimize for 500 iters with {'c1': 0.1, 'c2': 0.3, 'w': 0.9, 'k': 5, 'p': 2}
2021-01-31 17:54:32,227 - pyswarms.single.local_best - INFO - Optimization finished | best cost: 8056.220381605206, best pos: [1.71578185e+00 2.16199254e-02 1.38145302e+02 1.01220337e-01
 2.98627157e-07 5.81419456e-08 7.16813802e-07]
2021-01-31 17:54:32,286 - pyswarms.single.local_best - INFO - Optimize for 500 iters with {'c1': 0.1, 'c2': 0.3, 'w': 0.9, 'k': 5, 'p': 2}
2021-01-31 17:55:02,284 - pyswarms.single.local_best - INFO - Optimization finished | best cost: 8769.298030330827, best pos: [1.20647292e+00 8.27751695e-03 1.36666073e+02 2.79210029e-01
 4.25994108e-07 8.37513701e-07 5.96736081e-07]
2021-01-31 17:55:02,340 - pyswarms.single.local_best - INFO - Optimize for 500 iters with {'c1': 0.1, 'c2': 0.3, 'w': 0.9, 'k': 5, 'p': 2}
2021-01-31 17:55:31,451 - pyswarms.single.local_best - INFO - Optimization finished | best cost: 9280.416145876847, best pos: [1.44840838e+00 7.54956071e-01 9.73756008e+01 3.99071243e-01
 4.06333013e-07 3.72268612e-07 5.37197941e-08]
2021-01-31 17:55:31,508 - pyswarms.single.local_best - INFO - Optimize for 500 iters with {'c1': 0.1, 'c2': 0.3, 'w': 0.9, 'k': 5, 'p': 2}
2021-01-31 17:56:02,274 - pyswarms.single.local_best - INFO - Optimization finished | best cost: 8668.018185162835, best pos: [1.24118187e+00 5.03407175e-02 1.38725208e+02 2.36101638e-01
 2.35240291e-07 7.33563437e-07 8.11229128e-07]
2021-01-31 17:56:02,333 - pyswarms.single.local_best - INFO - Optimize for 500 iters with {'c1': 0.1, 'c2': 0.3, 'w': 0.9, 'k': 5, 'p': 2}
2021-01-31 17:56:34,059 - pyswarms.single.local_best - INFO - Optimization finished | best cost: 8791.84381353856, best pos: [1.77337731e+00 4.84923847e-01 1.39019979e+02 7.70157380e-02
 2.92258638e-07 5.53839311e-07 9.12358715e-07]
2021-01-31 17:56:34,110 - pyswarms.single.local_best - INFO - Optimize for 500 iters with {'c1': 0.1, 'c2': 0.3, 'w': 0.9, 'k': 5, 'p': 2}
2021-01-31 17:57:04,402 - pyswarms.single.local_best - INFO - Optimization finished | best cost: 8538.980774559652, best pos: [1.39858808e+00 6.96543252e-02 1.37066508e+02 1.83162181e-01
 8.16421868e-07 8.76458745e-07 7.57646520e-07]
2021-01-31 17:57:04,452 - pyswarms.single.local_best - INFO - Optimize for 500 iters with {'c1': 0.1, 'c2': 0.3, 'w': 0.9, 'k': 5, 'p': 2}
2021-01-31 17:57:34,884 - pyswarms.single.local_best - INFO - Optimization finished | best cost: 8435.61383941504, best pos: [1.86568628e+00 3.58796465e-02 1.37504106e+02 6.38483077e-02
 5.30059745e-07 5.66328121e-07 8.94484517e-07]
2021-01-31 17:57:34,934 - pyswarms.single.local_best - INFO - Optimize for 500 iters with {'c1': 0.1, 'c2': 0.3, 'w': 0.9, 'k': 5, 'p': 2}
2021-01-31 17:58:06,212 - pyswarms.single.local_best - INFO - Optimization finished | best cost: 8978.788209576247, best pos: [1.17916839e+00 6.02074107e-01 9.60387002e+01 5.70541621e-01
 2.85284672e-07 1.81045289e-07 1.89754463e-07]
2021-01-31 17:58:06,269 - pyswarms.single.local_best - INFO - Optimize for 500 iters with {'c1': 0.1, 'c2': 0.3, 'w': 0.9, 'k': 5, 'p': 2}
2021-01-31 17:58:36,492 - pyswarms.single.local_best - INFO - Optimization finished | best cost: 8501.092951717666, best pos: [1.95353918e+00 2.23250244e-01 1.37391355e+02 4.41049365e-02
 1.81348469e-07 8.32798907e-07 9.00773681e-07]
2021-01-31 17:58:36,545 - pyswarms.single.local_best - INFO - Optimize for 500 iters with {'c1': 0.1, 'c2': 0.3, 'w': 0.9, 'k': 5, 'p': 2}
2021-01-31 17:59:05,155 - pyswarms.single.local_best - INFO - Optimization finished | best cost: 8245.833008361493, best pos: [1.22907545e+00 2.94562111e-02 1.38089320e+02 2.49572157e-01
 7.98403862e-07 2.65839451e-07 8.73522088e-07]
2021-01-31 17:59:05,218 - pyswarms.single.local_best - INFO - Optimize for 500 iters with {'c1': 0.1, 'c2': 0.3, 'w': 0.9, 'k': 5, 'p': 2}
2021-01-31 17:59:36,497 - pyswarms.single.local_best - INFO - Optimization finished | best cost: 8930.875271593486, best pos: [1.11916086e+00 1.11394700e-02 1.36532581e+02 3.12648403e-01
 2.99569493e-08 7.28556401e-07 9.02260688e-07]
2021-01-31 17:59:36,555 - pyswarms.single.local_best - INFO - Optimize for 500 iters with {'c1': 0.1, 'c2': 0.3, 'w': 0.9, 'k': 5, 'p': 2}
2021-01-31 18:00:06,105 - pyswarms.single.local_best - INFO - Optimization finished | best cost: 8091.045975617644, best pos: [1.87689759e+00 1.53095598e-01 1.38287159e+02 6.17368277e-02
 8.98677147e-07 2.76071205e-07 8.08805222e-07]
2021-01-31 18:00:06,164 - pyswarms.single.local_best - INFO - Optimize for 500 iters with {'c1': 0.1, 'c2': 0.3, 'w': 0.9, 'k': 5, 'p': 2}
2021-01-31 18:00:35,969 - pyswarms.single.local_best - INFO - Optimization finished | best cost: 9053.38589256098, best pos: [1.48233170e+00 9.64345284e-01 1.02508009e+02 2.50658474e-01
 4.58673080e-07 4.13930876e-07 5.79374696e-07]
2021-01-31 18:00:36,024 - pyswarms.single.local_best - INFO - Optimize for 500 iters with {'c1': 0.1, 'c2': 0.3, 'w': 0.9, 'k': 5, 'p': 2}
2021-01-31 18:01:06,084 - pyswarms.single.local_best - INFO - Optimization finished | best cost: 8591.521600280637, best pos: [1.12153927e+00 2.48309524e-02 1.38157286e+02 3.05024772e-01
 3.48497827e-07 6.14895187e-07 8.13591104e-07]
2021-01-31 18:01:06,141 - pyswarms.single.local_best - INFO - Optimize for 500 iters with {'c1': 0.1, 'c2': 0.3, 'w': 0.9, 'k': 5, 'p': 2}
2021-01-31 18:01:37,876 - pyswarms.single.local_best - INFO - Optimization finished | best cost: 8944.819495812244, best pos: [1.10590825e+00 6.28947174e-01 9.96011439e+01 5.35243708e-01
 8.92401682e-08 3.14205589e-07 3.51428446e-07]
2021-01-31 18:01:37,936 - pyswarms.single.local_best - INFO - Optimize for 500 iters with {'c1': 0.1, 'c2': 0.3, 'w': 0.9, 'k': 5, 'p': 2}
2021-01-31 18:02:09,340 - pyswarms.single.local_best - INFO - Optimization finished | best cost: 8804.295821608928, best pos: [1.44211414e+00 5.15309848e-01 1.38244810e+02 1.64335239e-01
 8.55509145e-07 5.23044356e-07 7.96870565e-07]
2021-01-31 18:02:09,402 - pyswarms.single.local_best - INFO - Optimize for 500 iters with {'c1': 0.1, 'c2': 0.3, 'w': 0.9, 'k': 5, 'p': 2}
2021-01-31 18:02:39,600 - pyswarms.single.local_best - INFO - Optimization finished | best cost: 8432.73904232593, best pos: [1.04825563e+00 7.90847326e-04 1.38582146e+02 3.48577245e-01
 3.47366153e-07 1.55821534e-07 8.15650389e-07]
2021-01-31 18:02:39,658 - pyswarms.single.local_best - INFO - Optimize for 500 iters with {'c1': 0.1, 'c2': 0.3, 'w': 0.9, 'k': 5, 'p': 2}
2021-01-31 18:03:10,028 - pyswarms.single.local_best - INFO - Optimization finished | best cost: 8568.44678092291, best pos: [1.82969080e+00 2.11596844e-01 1.37886081e+02 6.54175598e-02
 8.07831535e-07 6.48004615e-07 8.97426881e-07]
2021-01-31 18:03:10,094 - pyswarms.single.local_best - INFO - Optimize for 500 iters with {'c1': 0.1, 'c2': 0.3, 'w': 0.9, 'k': 5, 'p': 2}
2021-01-31 18:03:39,703 - pyswarms.single.local_best - INFO - Optimization finished | best cost: 8496.61043524944, best pos: [1.13123324e+00 7.79552141e-02 1.38164294e+02 2.97020577e-01
 5.52614422e-07 6.97860492e-07 8.82617696e-07]
2021-01-31 18:03:39,756 - pyswarms.single.local_best - INFO - Optimize for 500 iters with {'c1': 0.1, 'c2': 0.3, 'w': 0.9, 'k': 5, 'p': 2}
2021-01-31 18:04:09,850 - pyswarms.single.local_best - INFO - Optimization finished | best cost: 8369.201676705017, best pos: [1.69757472e+00 1.90065133e-01 1.38757935e+02 8.87004364e-02
 8.16506706e-07 3.07454392e-07 9.14719774e-07]
2021-01-31 18:04:09,907 - pyswarms.single.local_best - INFO - Optimize for 500 iters with {'c1': 0.1, 'c2': 0.3, 'w': 0.9, 'k': 5, 'p': 2}
2021-01-31 18:04:40,160 - pyswarms.single.local_best - INFO - Optimization finished | best cost: 8848.28423943034, best pos: [1.38011988e+00 4.02083125e-02 1.39321657e+02 1.91967654e-01
 2.45949987e-07 3.65800313e-07 8.27995189e-07]
2021-01-31 18:04:40,216 - pyswarms.single.local_best - INFO - Optimize for 500 iters with {'c1': 0.1, 'c2': 0.3, 'w': 0.9, 'k': 5, 'p': 2}
2021-01-31 18:05:10,764 - pyswarms.single.local_best - INFO - Optimization finished | best cost: 8591.015430381847, best pos: [1.80948999e+00 7.23224029e-02 1.39066175e+02 7.46130605e-02
 3.66319345e-07 3.31404308e-07 7.78151472e-07]
2021-01-31 18:05:10,826 - pyswarms.single.local_best - INFO - Optimize for 500 iters with {'c1': 0.1, 'c2': 0.3, 'w': 0.9, 'k': 5, 'p': 2}
2021-01-31 18:05:41,417 - pyswarms.single.local_best - INFO - Optimization finished | best cost: 8300.973837504333, best pos: [1.01473943e+00 1.45849867e-02 1.38265536e+02 3.69460159e-01
 4.26177249e-07 6.31671616e-07 8.78105894e-07]
2021-01-31 18:05:41,488 - pyswarms.single.local_best - INFO - Optimize for 500 iters with {'c1': 0.1, 'c2': 0.3, 'w': 0.9, 'k': 5, 'p': 2}
2021-01-31 18:06:12,118 - pyswarms.single.local_best - INFO - Optimization finished | best cost: 8934.313807627028, best pos: [1.86715800e+00 9.38225091e-01 9.69706050e+01 2.65734131e-01
 2.60941754e-07 1.33403840e-07 1.14960448e-07]
2021-01-31 18:06:12,173 - pyswarms.single.local_best - INFO - Optimize for 500 iters with {'c1': 0.1, 'c2': 0.3, 'w': 0.9, 'k': 5, 'p': 2}
2021-01-31 18:06:42,447 - pyswarms.single.local_best - INFO - Optimization finished | best cost: 8185.679097168584, best pos: [1.20428312e+00 7.78602598e-03 1.38008552e+02 2.58584768e-01
 2.30317996e-07 3.26166563e-07 9.08743030e-07]
2021-01-31 18:06:42,503 - pyswarms.single.local_best - INFO - Optimize for 500 iters with {'c1': 0.1, 'c2': 0.3, 'w': 0.9, 'k': 5, 'p': 2}
2021-01-31 18:07:13,389 - pyswarms.single.local_best - INFO - Optimization finished | best cost: 8903.22383569831, best pos: [1.63979539e+00 7.89526520e-01 1.38285779e+02 1.03814905e-01
 9.04741486e-07 5.84312260e-07 9.12569757e-07]
2021-01-31 18:07:13,448 - pyswarms.single.local_best - INFO - Optimize for 500 iters with {'c1': 0.1, 'c2': 0.3, 'w': 0.9, 'k': 5, 'p': 2}
2021-01-31 18:07:44,409 - pyswarms.single.local_best - INFO - Optimization finished | best cost: 8911.174595182705, best pos: [1.04169484e+00 4.05809660e-02 1.38847246e+02 3.40639397e-01
 6.00973469e-07 6.33434068e-07 8.82207693e-07]
2021-01-31 18:07:44,467 - pyswarms.single.local_best - INFO - Optimize for 500 iters with {'c1': 0.1, 'c2': 0.3, 'w': 0.9, 'k': 5, 'p': 2}
2021-01-31 18:08:14,719 - pyswarms.single.local_best - INFO - Optimization finished | best cost: 9200.667230563648, best pos: [1.34039522e+00 7.64451618e-01 9.98871201e+01 3.91751607e-01
 2.49812629e-07 5.02846014e-07 1.90046604e-07]
2021-01-31 18:08:14,777 - pyswarms.single.local_best - INFO - Optimize for 500 iters with {'c1': 0.1, 'c2': 0.3, 'w': 0.9, 'k': 5, 'p': 2}
2021-01-31 18:08:45,734 - pyswarms.single.local_best - INFO - Optimization finished | best cost: 8440.887859671959, best pos: [1.71545203e+00 1.05204946e-01 1.38598647e+02 1.03815439e-01
 9.06543792e-07 1.94577713e-07 5.21244315e-07]
2021-01-31 18:08:45,793 - pyswarms.single.local_best - INFO - Optimize for 500 iters with {'c1': 0.1, 'c2': 0.3, 'w': 0.9, 'k': 5, 'p': 2}
2021-01-31 18:09:16,594 - pyswarms.single.local_best - INFO - Optimization finished | best cost: 8784.988624403966, best pos: [1.34431860e+00 3.68613529e-02 1.37183924e+02 2.07559311e-01
 5.44441552e-07 7.90183190e-07 7.62870068e-07]
2021-01-31 18:09:16,653 - pyswarms.single.local_best - INFO - Optimize for 500 iters with {'c1': 0.1, 'c2': 0.3, 'w': 0.9, 'k': 5, 'p': 2}
2021-01-31 18:09:47,527 - pyswarms.single.local_best - INFO - Optimization finished | best cost: 9070.640828113317, best pos: [1.49415123e+00 9.06473028e-01 1.01713911e+02 2.80171891e-01
 2.67490119e-07 4.75491008e-07 3.99419343e-07]
2021-01-31 18:09:47,587 - pyswarms.single.local_best - INFO - Optimize for 500 iters with {'c1': 0.1, 'c2': 0.3, 'w': 0.9, 'k': 5, 'p': 2}
2021-01-31 18:10:17,937 - pyswarms.single.local_best - INFO - Optimization finished | best cost: 8743.858837224621, best pos: [1.67479182e+00 1.29152659e-01 1.37872357e+02 1.09710640e-01
 7.29645405e-07 7.35661793e-07 7.90172627e-07]
2021-01-31 18:10:17,991 - pyswarms.single.local_best - INFO - Optimize for 500 iters with {'c1': 0.1, 'c2': 0.3, 'w': 0.9, 'k': 5, 'p': 2}
2021-01-31 18:10:49,621 - pyswarms.single.local_best - INFO - Optimization finished | best cost: 8976.149737200607, best pos: [1.22644232e+00 6.99405085e-01 9.63999244e+01 4.62630822e-01
 2.53573217e-07 1.19182105e-07 4.56678500e-07]
2021-01-31 18:10:49,678 - pyswarms.single.local_best - INFO - Optimize for 500 iters with {'c1': 0.1, 'c2': 0.3, 'w': 0.9, 'k': 5, 'p': 2}
2021-01-31 18:11:20,888 - pyswarms.single.local_best - INFO - Optimization finished | best cost: 8832.026087337326, best pos: [1.68214792e+00 6.10893899e-01 1.38107593e+02 9.34433091e-02
 5.22225588e-07 4.38934318e-07 8.89050415e-07]
2021-01-31 18:11:20,947 - pyswarms.single.local_best - INFO - Optimize for 500 iters with {'c1': 0.1, 'c2': 0.3, 'w': 0.9, 'k': 5, 'p': 2}
2021-01-31 18:11:51,159 - pyswarms.single.local_best - INFO - Optimization finished | best cost: 9091.33552995914, best pos: [1.94749628e+00 9.81939838e-01 9.18095317e+01 2.62652247e-01
 1.37264545e-08 6.10482473e-07 9.63986545e-08]
2021-01-31 18:11:51,216 - pyswarms.single.local_best - INFO - Optimize for 500 iters with {'c1': 0.1, 'c2': 0.3, 'w': 0.9, 'k': 5, 'p': 2}
2021-01-31 18:12:21,442 - pyswarms.single.local_best - INFO - Optimization finished | best cost: 8794.167863406654, best pos: [1.90082637e+00 8.52482114e-01 1.38879051e+02 5.11603846e-02
 4.78993071e-07 8.49284895e-07 9.21736747e-07]
2021-01-31 18:12:21,491 - pyswarms.single.local_best - INFO - Optimize for 500 iters with {'c1': 0.1, 'c2': 0.3, 'w': 0.9, 'k': 5, 'p': 2}
2021-01-31 18:12:51,536 - pyswarms.single.local_best - INFO - Optimization finished | best cost: 8963.415735191027, best pos: [1.95657823e+00 9.87537103e-01 1.38586124e+02 4.03296806e-02
 3.09414216e-07 5.05535208e-07 9.13277300e-07]
2021-01-31 18:12:51,601 - pyswarms.single.local_best - INFO - Optimize for 500 iters with {'c1': 0.1, 'c2': 0.3, 'w': 0.9, 'k': 5, 'p': 2}
2021-01-31 18:13:22,597 - pyswarms.single.local_best - INFO - Optimization finished | best cost: 8858.160209391115, best pos: [1.12084048e+00 6.89053321e-01 1.00903373e+02 4.62730274e-01
 2.19231532e-07 5.26374074e-07 4.98380917e-07]
2021-01-31 18:13:22,668 - pyswarms.single.local_best - INFO - Optimize for 500 iters with {'c1': 0.1, 'c2': 0.3, 'w': 0.9, 'k': 5, 'p': 2}
2021-01-31 18:13:54,691 - pyswarms.single.local_best - INFO - Optimization finished | best cost: 9111.92809740581, best pos: [1.74181197e+00 9.81797123e-01 9.81389950e+01 2.43853121e-01
 5.31581339e-07 4.32764724e-07 1.58476586e-07]
2021-01-31 18:13:54,752 - pyswarms.single.local_best - INFO - Optimize for 500 iters with {'c1': 0.1, 'c2': 0.3, 'w': 0.9, 'k': 5, 'p': 2}
2021-01-31 18:14:25,868 - pyswarms.single.local_best - INFO - Optimization finished | best cost: 8190.311242034962, best pos: [1.13678458e+00 6.33306845e-03 1.38301391e+02 2.93111728e-01
 7.66699445e-07 4.47786918e-07 9.25091537e-07]
2021-01-31 18:14:25,929 - pyswarms.single.local_best - INFO - Optimize for 500 iters with {'c1': 0.1, 'c2': 0.3, 'w': 0.9, 'k': 5, 'p': 2}
2021-01-31 18:14:55,980 - pyswarms.single.local_best - INFO - Optimization finished | best cost: 8064.947076935459, best pos: [1.58260910e+00 1.11853387e-01 1.38121388e+02 1.30902397e-01
 6.89782181e-07 3.07803546e-07 8.71425678e-07]
2021-01-31 18:14:56,037 - pyswarms.single.local_best - INFO - Optimize for 500 iters with {'c1': 0.1, 'c2': 0.3, 'w': 0.9, 'k': 5, 'p': 2}
2021-01-31 18:15:25,653 - pyswarms.single.local_best - INFO - Optimization finished | best cost: 8410.043868393988, best pos: [1.22160920e+00 4.43508834e-02 1.38769458e+02 2.56324652e-01
 3.67662003e-07 6.30273741e-07 8.60680545e-07]
2021-01-31 18:15:25,708 - pyswarms.single.local_best - INFO - Optimize for 500 iters with {'c1': 0.1, 'c2': 0.3, 'w': 0.9, 'k': 5, 'p': 2}
2021-01-31 18:15:54,781 - pyswarms.single.local_best - INFO - Optimization finished | best cost: 9081.373918031146, best pos: [1.71702431e+00 9.53329683e-01 9.91579143e+01 2.64138390e-01
 3.64781864e-07 4.89422388e-07 8.12221901e-08]
2021-01-31 18:15:54,838 - pyswarms.single.local_best - INFO - Optimize for 500 iters with {'c1': 0.1, 'c2': 0.3, 'w': 0.9, 'k': 5, 'p': 2}
2021-01-31 18:16:24,073 - pyswarms.single.local_best - INFO - Optimization finished | best cost: 8775.263035845777, best pos: [1.13452552e+00 1.75669742e-03 1.39121801e+02 2.97756354e-01
 7.21685373e-07 7.45393913e-07 7.24548295e-07]
2021-01-31 18:16:24,136 - pyswarms.single.local_best - INFO - Optimize for 500 iters with {'c1': 0.1, 'c2': 0.3, 'w': 0.9, 'k': 5, 'p': 2}
2021-01-31 18:16:55,808 - pyswarms.single.local_best - INFO - Optimization finished | best cost: 9066.115225615737, best pos: [1.34459719e+00 7.50322920e-01 9.64879268e+01 4.08638365e-01
 5.17961536e-07 2.45744140e-07 2.51060384e-07]
2021-01-31 18:16:55,866 - pyswarms.single.local_best - INFO - Optimize for 500 iters with {'c1': 0.1, 'c2': 0.3, 'w': 0.9, 'k': 5, 'p': 2}
2021-01-31 18:17:27,375 - pyswarms.single.local_best - INFO - Optimization finished | best cost: 8519.878218262638, best pos: [1.12415074e+00 1.12797345e-01 1.38679904e+02 2.98083667e-01
 7.60059353e-07 4.98644596e-07 8.89067402e-07]
2021-01-31 18:17:27,433 - pyswarms.single.local_best - INFO - Optimize for 500 iters with {'c1': 0.1, 'c2': 0.3, 'w': 0.9, 'k': 5, 'p': 2}
2021-01-31 18:17:59,105 - pyswarms.single.local_best - INFO - Optimization finished | best cost: 8486.544761363539, best pos: [9.91511519e-01 1.58994386e-02 1.38818655e+02 3.79562288e-01
 7.26156345e-07 5.46951075e-07 8.50353174e-07]
2021-01-31 18:17:59,158 - pyswarms.single.local_best - INFO - Optimize for 500 iters with {'c1': 0.1, 'c2': 0.3, 'w': 0.9, 'k': 5, 'p': 2}
2021-01-31 18:18:29,774 - pyswarms.single.local_best - INFO - Optimization finished | best cost: 8878.087593903068, best pos: [1.36058676e+00 7.30160024e-01 9.76047948e+01 4.27354376e-01
 6.00618475e-07 3.61921867e-07 1.73089064e-08]
2021-01-31 18:18:29,824 - pyswarms.single.local_best - INFO - Optimize for 500 iters with {'c1': 0.1, 'c2': 0.3, 'w': 0.9, 'k': 5, 'p': 2}
2021-01-31 18:19:01,186 - pyswarms.single.local_best - INFO - Optimization finished | best cost: 9178.605167311145, best pos: [1.08738840e+00 6.11042471e-01 1.01938103e+02 5.50026667e-01
 4.94794337e-08 2.09270881e-07 3.24893430e-07]
2021-01-31 18:19:01,243 - pyswarms.single.local_best - INFO - Optimize for 500 iters with {'c1': 0.1, 'c2': 0.3, 'w': 0.9, 'k': 5, 'p': 2}
2021-01-31 18:19:32,923 - pyswarms.single.local_best - INFO - Optimization finished | best cost: 8852.791496739932, best pos: [1.70845015e+00 2.77643316e-01 1.36487248e+02 1.00658170e-01
 2.73229499e-07 3.84220317e-07 8.81998307e-07]
2021-01-31 18:19:32,982 - pyswarms.single.local_best - INFO - Optimize for 500 iters with {'c1': 0.1, 'c2': 0.3, 'w': 0.9, 'k': 5, 'p': 2}
2021-01-31 18:20:04,567 - pyswarms.single.local_best - INFO - Optimization finished | best cost: 8871.730482471456, best pos: [1.84578535e+00 3.93943111e-01 1.39058495e+02 6.49199932e-02
 6.29493176e-07 6.91404712e-07 7.78935214e-07]
2021-01-31 18:20:04,626 - pyswarms.single.local_best - INFO - Optimize for 500 iters with {'c1': 0.1, 'c2': 0.3, 'w': 0.9, 'k': 5, 'p': 2}
2021-01-31 18:20:34,681 - pyswarms.single.local_best - INFO - Optimization finished | best cost: 8212.514031257717, best pos: [1.47022731e+00 2.93676703e-02 1.38638685e+02 1.72386493e-01
 1.60525012e-07 3.26202366e-07 6.46978605e-07]
2021-01-31 18:20:34,741 - pyswarms.single.local_best - INFO - Optimize for 500 iters with {'c1': 0.1, 'c2': 0.3, 'w': 0.9, 'k': 5, 'p': 2}
2021-01-31 18:21:05,984 - pyswarms.single.local_best - INFO - Optimization finished | best cost: 8540.203735326326, best pos: [1.61353276e+00 3.45610183e-01 1.37773526e+02 1.14270144e-01
 7.50675864e-07 5.28844060e-07 9.19405597e-07]
2021-01-31 18:21:06,042 - pyswarms.single.local_best - INFO - Optimize for 500 iters with {'c1': 0.1, 'c2': 0.3, 'w': 0.9, 'k': 5, 'p': 2}
2021-01-31 18:21:37,357 - pyswarms.single.local_best - INFO - Optimization finished | best cost: 8587.13389198153, best pos: [1.57044526e+00 5.76948152e-02 1.38600346e+02 1.27049386e-01
 8.42061076e-07 1.00097732e-07 9.12280050e-07]
2021-01-31 18:21:37,413 - pyswarms.single.local_best - INFO - Optimize for 500 iters with {'c1': 0.1, 'c2': 0.3, 'w': 0.9, 'k': 5, 'p': 2}
2021-01-31 18:22:08,336 - pyswarms.single.local_best - INFO - Optimization finished | best cost: 8594.91471511176, best pos: [1.19546876e+00 1.43321359e-01 1.37641810e+02 2.62034331e-01
 8.59583368e-07 5.27988665e-07 8.99617145e-07]
2021-01-31 18:22:08,396 - pyswarms.single.local_best - INFO - Optimize for 500 iters with {'c1': 0.1, 'c2': 0.3, 'w': 0.9, 'k': 5, 'p': 2}
2021-01-31 18:22:37,781 - pyswarms.single.local_best - INFO - Optimization finished | best cost: 8159.992735781578, best pos: [1.57984704e+00 3.33463745e-02 1.38350350e+02 1.23506877e-01
 4.99681693e-07 7.96487132e-07 8.16133604e-07]
2021-01-31 18:22:37,839 - pyswarms.single.local_best - INFO - Optimize for 500 iters with {'c1': 0.1, 'c2': 0.3, 'w': 0.9, 'k': 5, 'p': 2}
2021-01-31 18:23:08,074 - pyswarms.single.local_best - INFO - Optimization finished | best cost: 8973.06476759407, best pos: [1.88042338e+00 1.12311161e+00 9.84901225e+01 1.79086661e-01
 3.19205652e-07 1.98164180e-08 4.05659765e-07]
2021-01-31 18:23:08,133 - pyswarms.single.local_best - INFO - Optimize for 500 iters with {'c1': 0.1, 'c2': 0.3, 'w': 0.9, 'k': 5, 'p': 2}
2021-01-31 18:23:39,080 - pyswarms.single.local_best - INFO - Optimization finished | best cost: 8303.317312823467, best pos: [1.05907556e+00 2.42165236e-02 1.38370208e+02 3.41315857e-01
 4.93840672e-07 6.29023440e-07 7.67711975e-07]
2021-01-31 18:23:39,144 - pyswarms.single.local_best - INFO - Optimize for 500 iters with {'c1': 0.1, 'c2': 0.3, 'w': 0.9, 'k': 5, 'p': 2}
2021-01-31 18:24:10,617 - pyswarms.single.local_best - INFO - Optimization finished | best cost: 8129.617128113275, best pos: [9.05208078e-01 2.02663870e-02 1.38338847e+02 4.51596707e-01
 5.24502863e-07 6.17337337e-07 8.49433283e-07]
2021-01-31 18:24:10,673 - pyswarms.single.local_best - INFO - Optimize for 500 iters with {'c1': 0.1, 'c2': 0.3, 'w': 0.9, 'k': 5, 'p': 2}
2021-01-31 18:24:41,990 - pyswarms.single.local_best - INFO - Optimization finished | best cost: 9223.511536911257, best pos: [1.04572018e+00 2.09327200e-02 1.36638216e+02 3.58651328e-01
 3.05086580e-07 7.46539288e-07 7.72355693e-07]
2021-01-31 18:24:42,046 - pyswarms.single.local_best - INFO - Optimize for 500 iters with {'c1': 0.1, 'c2': 0.3, 'w': 0.9, 'k': 5, 'p': 2}
2021-01-31 18:25:11,710 - pyswarms.single.local_best - INFO - Optimization finished | best cost: 8433.743704593426, best pos: [1.24799135e+00 6.56393117e-02 1.38628948e+02 2.41439613e-01
 3.27759189e-07 6.62411461e-07 8.47419529e-07]
2021-01-31 18:25:11,772 - pyswarms.single.local_best - INFO - Optimize for 500 iters with {'c1': 0.1, 'c2': 0.3, 'w': 0.9, 'k': 5, 'p': 2}
2021-01-31 18:25:43,568 - pyswarms.single.local_best - INFO - Optimization finished | best cost: 8437.574585420065, best pos: [1.55699389e+00 2.25563005e-01 1.38176443e+02 1.32616920e-01
 8.38485067e-07 1.19736570e-07 8.53027331e-07]
2021-01-31 18:25:43,622 - pyswarms.single.local_best - INFO - Optimize for 500 iters with {'c1': 0.1, 'c2': 0.3, 'w': 0.9, 'k': 5, 'p': 2}
2021-01-31 18:26:15,031 - pyswarms.single.local_best - INFO - Optimization finished | best cost: 9282.9903887543, best pos: [1.12620766e+00 2.00633896e-01 1.36253421e+02 2.99161924e-01
 8.02616124e-07 8.03907312e-07 8.97066191e-07]
2021-01-31 18:26:15,085 - pyswarms.single.local_best - INFO - Optimize for 500 iters with {'c1': 0.1, 'c2': 0.3, 'w': 0.9, 'k': 5, 'p': 2}
2021-01-31 18:26:45,059 - pyswarms.single.local_best - INFO - Optimization finished | best cost: 8707.229834735994, best pos: [1.47163987e+00 1.39735948e-01 1.39210434e+02 1.56956565e-01
 6.30450095e-07 3.68479452e-07 8.82300706e-07]
2021-01-31 18:26:45,117 - pyswarms.single.local_best - INFO - Optimize for 500 iters with {'c1': 0.1, 'c2': 0.3, 'w': 0.9, 'k': 5, 'p': 2}
2021-01-31 18:27:15,168 - pyswarms.single.local_best - INFO - Optimization finished | best cost: 8502.152813738734, best pos: [1.16845299e+00 8.42230219e-02 1.38499417e+02 2.75140304e-01
 5.08319636e-07 9.07605304e-07 8.90427513e-07]
2021-01-31 18:27:15,223 - pyswarms.single.local_best - INFO - Optimize for 500 iters with {'c1': 0.1, 'c2': 0.3, 'w': 0.9, 'k': 5, 'p': 2}
2021-01-31 18:27:44,579 - pyswarms.single.local_best - INFO - Optimization finished | best cost: 8371.1914846882, best pos: [1.63570004e+00 1.64201187e-02 1.38284623e+02 1.16490478e-01
 5.24421942e-07 3.85204135e-07 6.95436784e-07]
2021-01-31 18:27:44,636 - pyswarms.single.local_best - INFO - Optimize for 500 iters with {'c1': 0.1, 'c2': 0.3, 'w': 0.9, 'k': 5, 'p': 2}
2021-01-31 18:28:13,596 - pyswarms.single.local_best - INFO - Optimization finished | best cost: 8298.490354416308, best pos: [1.56788834e+00 1.69544233e-01 1.38145179e+02 1.26784460e-01
 7.80377662e-07 2.97894933e-07 8.65160906e-07]
2021-01-31 18:28:13,650 - pyswarms.single.local_best - INFO - Optimize for 500 iters with {'c1': 0.1, 'c2': 0.3, 'w': 0.9, 'k': 5, 'p': 2}
2021-01-31 18:28:46,044 - pyswarms.single.local_best - INFO - Optimization finished | best cost: 8259.312319541368, best pos: [1.39386443e+00 5.79553314e-04 1.37822196e+02 1.84826807e-01
 7.08462246e-07 6.95821032e-07 9.07425750e-07]
2021-01-31 18:28:46,102 - pyswarms.single.local_best - INFO - Optimize for 500 iters with {'c1': 0.1, 'c2': 0.3, 'w': 0.9, 'k': 5, 'p': 2}
2021-01-31 18:29:17,398 - pyswarms.single.local_best - INFO - Optimization finished | best cost: 8847.641169104847, best pos: [9.18340799e-01 7.79337198e-02 1.37645596e+02 4.39962100e-01
 7.84351942e-07 4.16308064e-07 8.74574744e-07]
2021-01-31 18:29:17,456 - pyswarms.single.local_best - INFO - Optimize for 500 iters with {'c1': 0.1, 'c2': 0.3, 'w': 0.9, 'k': 5, 'p': 2}
2021-01-31 18:29:48,532 - pyswarms.single.local_best - INFO - Optimization finished | best cost: 8562.25946731761, best pos: [1.08039720e+00 5.08122728e-02 1.37998144e+02 3.25230895e-01
 9.00795464e-07 5.04614359e-07 8.59850672e-07]
2021-01-31 18:29:48,592 - pyswarms.single.local_best - INFO - Optimize for 500 iters with {'c1': 0.1, 'c2': 0.3, 'w': 0.9, 'k': 5, 'p': 2}
2021-01-31 18:30:18,063 - pyswarms.single.local_best - INFO - Optimization finished | best cost: 8652.57090778829, best pos: [1.46558404e+00 1.28260999e-02 1.39056165e+02 1.72008364e-01
 7.97148897e-07 6.27664640e-07 5.40906311e-07]
2021-01-31 18:30:18,129 - pyswarms.single.local_best - INFO - Optimize for 500 iters with {'c1': 0.1, 'c2': 0.3, 'w': 0.9, 'k': 5, 'p': 2}
2021-01-31 18:30:48,843 - pyswarms.single.local_best - INFO - Optimization finished | best cost: 9063.84418438438, best pos: [1.25511585e+00 7.50772829e-01 1.02517160e+02 3.95727597e-01
 1.61923183e-09 1.04708591e-07 5.45279529e-07]
2021-01-31 18:30:48,898 - pyswarms.single.local_best - INFO - Optimize for 500 iters with {'c1': 0.1, 'c2': 0.3, 'w': 0.9, 'k': 5, 'p': 2}
2021-01-31 18:31:20,157 - pyswarms.single.local_best - INFO - Optimization finished | best cost: 9040.978492486422, best pos: [1.42084354e+00 1.81043380e-01 1.39554770e+02 1.74906062e-01
 5.99412870e-07 1.37615674e-07 8.98056737e-07]
2021-01-31 18:31:20,216 - pyswarms.single.local_best - INFO - Optimize for 500 iters with {'c1': 0.1, 'c2': 0.3, 'w': 0.9, 'k': 5, 'p': 2}
2021-01-31 18:31:50,754 - pyswarms.single.local_best - INFO - Optimization finished | best cost: 9055.238783343202, best pos: [1.67907606e+00 9.03173887e-01 9.76260859e+01 2.93698989e-01
 4.40890249e-07 5.38021208e-08 1.61431549e-07]
2021-01-31 18:31:50,826 - pyswarms.single.local_best - INFO - Optimize for 500 iters with {'c1': 0.1, 'c2': 0.3, 'w': 0.9, 'k': 5, 'p': 2}
2021-01-31 18:32:19,849 - pyswarms.single.local_best - INFO - Optimization finished | best cost: 1507.4220327349576, best pos: [1.94148645e+00 7.24336725e-01 8.83584004e+01 4.69442626e-01
 1.41993015e-06 5.54304040e-08 5.12640355e-08]
2021-01-31 18:32:19,910 - pyswarms.single.local_best - INFO - Optimize for 500 iters with {'c1': 0.1, 'c2': 0.3, 'w': 0.9, 'k': 5, 'p': 2}
2021-01-31 18:32:48,502 - pyswarms.single.local_best - INFO - Optimization finished | best cost: 1447.1725111928822, best pos: [1.97140551e+00 1.01918711e+00 8.82401075e+01 2.49238108e-01
 1.76236698e-06 1.44654805e-06 7.70787303e-07]
2021-01-31 18:32:48,558 - pyswarms.single.local_best - INFO - Optimize for 500 iters with {'c1': 0.1, 'c2': 0.3, 'w': 0.9, 'k': 5, 'p': 2}
2021-01-31 18:33:17,952 - pyswarms.single.local_best - INFO - Optimization finished | best cost: 1427.4854359610345, best pos: [1.83713513e+00 7.62685663e-01 8.59432819e+01 4.25153576e-01
 1.15136000e-06 1.85030263e-06 1.50192226e-07]
2021-01-31 18:33:18,010 - pyswarms.single.local_best - INFO - Optimize for 500 iters with {'c1': 0.1, 'c2': 0.3, 'w': 0.9, 'k': 5, 'p': 2}
2021-01-31 18:33:46,736 - pyswarms.single.local_best - INFO - Optimization finished | best cost: 1481.9893077620375, best pos: [1.37640707e+00 8.23459768e-01 9.30036367e+01 3.71747455e-01
 8.65065748e-07 1.98832856e-06 1.13937567e-06]
2021-01-31 18:33:46,795 - pyswarms.single.local_best - INFO - Optimize for 500 iters with {'c1': 0.1, 'c2': 0.3, 'w': 0.9, 'k': 5, 'p': 2}
2021-01-31 18:34:14,952 - pyswarms.single.local_best - INFO - Optimization finished | best cost: 1503.9661303228932, best pos: [1.57997807e+00 1.02197290e+00 9.34070082e+01 2.45858171e-01
 1.10114965e-06 4.99662788e-07 1.96522123e-06]
2021-01-31 18:34:15,001 - pyswarms.single.local_best - INFO - Optimize for 500 iters with {'c1': 0.1, 'c2': 0.3, 'w': 0.9, 'k': 5, 'p': 2}
2021-01-31 18:34:44,392 - pyswarms.single.local_best - INFO - Optimization finished | best cost: 1518.2726143546681, best pos: [1.22935907e+00 6.51545119e-01 9.35851009e+01 5.33957296e-01
 9.93699053e-07 2.07456196e-07 1.09591545e-06]
2021-01-31 18:34:44,446 - pyswarms.single.local_best - INFO - Optimize for 500 iters with {'c1': 0.1, 'c2': 0.3, 'w': 0.9, 'k': 5, 'p': 2}
2021-01-31 18:35:12,609 - pyswarms.single.local_best - INFO - Optimization finished | best cost: 1442.2612069918855, best pos: [1.95530350e+00 8.41367650e-01 8.86270508e+01 3.55521116e-01
 8.84401663e-07 2.74482161e-07 5.27146802e-07]
2021-01-31 18:35:12,668 - pyswarms.single.local_best - INFO - Optimize for 500 iters with {'c1': 0.1, 'c2': 0.3, 'w': 0.9, 'k': 5, 'p': 2}
2021-01-31 18:35:41,157 - pyswarms.single.local_best - INFO - Optimization finished | best cost: 1496.8360201192847, best pos: [1.87414158e+00 8.85657317e-01 8.67721485e+01 3.36622006e-01
 5.98628940e-07 5.05077477e-07 9.77339401e-07]
2021-01-31 18:35:41,214 - pyswarms.single.local_best - INFO - Optimize for 500 iters with {'c1': 0.1, 'c2': 0.3, 'w': 0.9, 'k': 5, 'p': 2}
2021-01-31 18:36:10,250 - pyswarms.single.local_best - INFO - Optimization finished | best cost: 1468.3282624106287, best pos: [1.69539624e+00 7.64634136e-01 8.75537138e+01 4.19276689e-01
 1.08692144e-06 5.52851807e-07 8.09338202e-07]
2021-01-31 18:36:10,306 - pyswarms.single.local_best - INFO - Optimize for 500 iters with {'c1': 0.1, 'c2': 0.3, 'w': 0.9, 'k': 5, 'p': 2}
2021-01-31 18:36:41,572 - pyswarms.single.local_best - INFO - Optimization finished | best cost: 1417.6768697508799, best pos: [1.96622114e+00 8.33393965e-01 8.59786122e+01 3.70231087e-01
 1.98377526e-06 8.45235676e-07 2.89611266e-07]
2021-01-31 18:36:41,629 - pyswarms.single.local_best - INFO - Optimize for 500 iters with {'c1': 0.1, 'c2': 0.3, 'w': 0.9, 'k': 5, 'p': 2}
2021-01-31 18:37:11,191 - pyswarms.single.local_best - INFO - Optimization finished | best cost: 1487.1586781207193, best pos: [1.50921649e+00 8.07659105e-01 9.39207555e+01 3.75076091e-01
 2.25643181e-07 9.41520616e-07 9.16262057e-07]
2021-01-31 18:37:11,249 - pyswarms.single.local_best - INFO - Optimize for 500 iters with {'c1': 0.1, 'c2': 0.3, 'w': 0.9, 'k': 5, 'p': 2}
2021-01-31 18:37:39,926 - pyswarms.single.local_best - INFO - Optimization finished | best cost: 1395.5492495181768, best pos: [1.18407095e+00 7.73484976e-01 9.37213192e+01 4.14097685e-01
 3.50661694e-07 1.94397223e-06 2.12871161e-06]
2021-01-31 18:37:39,986 - pyswarms.single.local_best - INFO - Optimize for 500 iters with {'c1': 0.1, 'c2': 0.3, 'w': 0.9, 'k': 5, 'p': 2}
2021-01-31 18:38:08,434 - pyswarms.single.local_best - INFO - Optimization finished | best cost: 1452.4790427909675, best pos: [1.64867395e+00 8.56864186e-01 9.37133504e+01 3.34665229e-01
 6.79905462e-07 1.63092424e-06 4.19458944e-07]
2021-01-31 18:38:08,491 - pyswarms.single.local_best - INFO - Optimize for 500 iters with {'c1': 0.1, 'c2': 0.3, 'w': 0.9, 'k': 5, 'p': 2}
2021-01-31 18:38:38,256 - pyswarms.single.local_best - INFO - Optimization finished | best cost: 1411.935133917864, best pos: [1.75029180e+00 7.25759461e-01 8.81245370e+01 4.76878060e-01
 9.18988639e-07 4.66667246e-07 2.02077377e-07]
2021-01-31 18:38:38,311 - pyswarms.single.local_best - INFO - Optimize for 500 iters with {'c1': 0.1, 'c2': 0.3, 'w': 0.9, 'k': 5, 'p': 2}
2021-01-31 18:39:07,929 - pyswarms.single.local_best - INFO - Optimization finished | best cost: 1468.090187061338, best pos: [1.58716407e+00 8.27426630e-01 8.78519343e+01 3.74787776e-01
 1.33562268e-07 8.94617273e-07 1.47988965e-06]
2021-01-31 18:39:07,988 - pyswarms.single.local_best - INFO - Optimize for 500 iters with {'c1': 0.1, 'c2': 0.3, 'w': 0.9, 'k': 5, 'p': 2}
2021-01-31 18:39:37,606 - pyswarms.single.local_best - INFO - Optimization finished | best cost: 1533.4255133029958, best pos: [1.94650630e+00 1.00703136e+00 8.72280234e+01 2.57755022e-01
 3.38964638e-07 1.45860732e-06 1.19287195e-06]
2021-01-31 18:39:37,664 - pyswarms.single.local_best - INFO - Optimize for 500 iters with {'c1': 0.1, 'c2': 0.3, 'w': 0.9, 'k': 5, 'p': 2}
2021-01-31 18:40:07,187 - pyswarms.single.local_best - INFO - Optimization finished | best cost: 1518.8954695832986, best pos: [1.73226980e+00 7.33114710e-01 8.73570259e+01 4.52693964e-01
 4.14288598e-07 1.74080998e-06 2.06166755e-07]
2021-01-31 18:40:07,242 - pyswarms.single.local_best - INFO - Optimize for 500 iters with {'c1': 0.1, 'c2': 0.3, 'w': 0.9, 'k': 5, 'p': 2}
2021-01-31 18:40:37,262 - pyswarms.single.local_best - INFO - Optimization finished | best cost: 1441.1640431153544, best pos: [1.62708395e+00 7.94726706e-01 8.81447294e+01 4.01434338e-01
 1.26565515e-06 4.48438106e-07 9.42557688e-07]
2021-01-31 18:40:37,318 - pyswarms.single.local_best - INFO - Optimize for 500 iters with {'c1': 0.1, 'c2': 0.3, 'w': 0.9, 'k': 5, 'p': 2}
2021-01-31 18:41:06,654 - pyswarms.single.local_best - INFO - Optimization finished | best cost: 1445.4129204638634, best pos: [1.64028865e+00 7.33380622e-01 8.76005783e+01 4.58927489e-01
 5.39169962e-07 1.93646455e-07 9.06671361e-07]
2021-01-31 18:41:06,710 - pyswarms.single.local_best - INFO - Optimize for 500 iters with {'c1': 0.1, 'c2': 0.3, 'w': 0.9, 'k': 5, 'p': 2}
2021-01-31 18:41:34,768 - pyswarms.single.local_best - INFO - Optimization finished | best cost: 1383.6712599656164, best pos: [1.24949880e+00 6.79911287e-01 8.90792458e+01 5.10511475e-01
 2.35838485e-07 7.91925981e-07 1.95018759e-06]
2021-01-31 18:41:34,832 - pyswarms.single.local_best - INFO - Optimize for 500 iters with {'c1': 0.1, 'c2': 0.3, 'w': 0.9, 'k': 5, 'p': 2}
2021-01-31 18:42:04,095 - pyswarms.single.local_best - INFO - Optimization finished | best cost: 1444.243396470503, best pos: [1.86498599e+00 8.33172128e-01 8.63788809e+01 3.72528180e-01
 1.69318959e-07 1.97217060e-06 4.82804683e-07]
2021-01-31 18:42:04,154 - pyswarms.single.local_best - INFO - Optimize for 500 iters with {'c1': 0.1, 'c2': 0.3, 'w': 0.9, 'k': 5, 'p': 2}
2021-01-31 18:42:32,392 - pyswarms.single.local_best - INFO - Optimization finished | best cost: 1451.9469161095844, best pos: [1.34140278e+00 6.24308494e-01 8.69678355e+01 5.85273671e-01
 2.24262955e-06 1.20152823e-06 4.11387879e-07]
2021-01-31 18:42:32,452 - pyswarms.single.local_best - INFO - Optimize for 500 iters with {'c1': 0.1, 'c2': 0.3, 'w': 0.9, 'k': 5, 'p': 2}
2021-01-31 18:43:00,158 - pyswarms.single.local_best - INFO - Optimization finished | best cost: 1400.8528795476745, best pos: [1.72223387e+00 1.03872484e+00 9.27323919e+01 2.33769340e-01
 6.50939682e-07 2.59506673e-06 1.14573588e-06]
2021-01-31 18:43:00,228 - pyswarms.single.local_best - INFO - Optimize for 500 iters with {'c1': 0.1, 'c2': 0.3, 'w': 0.9, 'k': 5, 'p': 2}
2021-01-31 18:43:30,512 - pyswarms.single.local_best - INFO - Optimization finished | best cost: 1473.5137482453254, best pos: [1.91846272e+00 1.10024821e+00 9.22932402e+01 1.97726062e-01
 1.04628317e-06 2.02832759e-06 1.14096522e-06]
2021-01-31 18:43:30,568 - pyswarms.single.local_best - INFO - Optimize for 500 iters with {'c1': 0.1, 'c2': 0.3, 'w': 0.9, 'k': 5, 'p': 2}
2021-01-31 18:43:58,391 - pyswarms.single.local_best - INFO - Optimization finished | best cost: 1454.755868680741, best pos: [1.84420080e+00 8.57409316e-01 8.72511155e+01 3.51570069e-01
 1.65212481e-06 1.65621809e-08 8.22859200e-07]
2021-01-31 18:43:58,446 - pyswarms.single.local_best - INFO - Optimize for 500 iters with {'c1': 0.1, 'c2': 0.3, 'w': 0.9, 'k': 5, 'p': 2}
2021-01-31 18:44:29,378 - pyswarms.single.local_best - INFO - Optimization finished | best cost: 1454.8789775766961, best pos: [1.76631802e+00 9.96426618e-01 9.33016813e+01 2.61152445e-01
 4.53912929e-07 1.08905287e-06 8.60794291e-07]
2021-01-31 18:44:29,440 - pyswarms.single.local_best - INFO - Optimize for 500 iters with {'c1': 0.1, 'c2': 0.3, 'w': 0.9, 'k': 5, 'p': 2}
2021-01-31 18:44:59,017 - pyswarms.single.local_best - INFO - Optimization finished | best cost: 1574.9147911606792, best pos: [1.61967961e+00 1.09938677e+00 9.02425456e+01 2.10959204e-01
 2.00626782e-06 1.00346997e-06 2.56168113e-06]
2021-01-31 18:44:59,077 - pyswarms.single.local_best - INFO - Optimize for 500 iters with {'c1': 0.1, 'c2': 0.3, 'w': 0.9, 'k': 5, 'p': 2}
2021-01-31 18:45:27,173 - pyswarms.single.local_best - INFO - Optimization finished | best cost: 1486.0770073545575, best pos: [1.90474751e+00 9.47764402e-01 9.30381990e+01 2.84840114e-01
 1.56627285e-06 1.03694126e-06 1.22857156e-07]
2021-01-31 18:45:27,225 - pyswarms.single.local_best - INFO - Optimize for 500 iters with {'c1': 0.1, 'c2': 0.3, 'w': 0.9, 'k': 5, 'p': 2}
2021-01-31 18:45:56,540 - pyswarms.single.local_best - INFO - Optimization finished | best cost: 1399.3744323509309, best pos: [1.92122306e+00 1.01828491e+00 9.23793153e+01 2.49591007e-01
 6.15789980e-07 1.35785393e-06 5.24454190e-07]
2021-01-31 18:45:56,594 - pyswarms.single.local_best - INFO - Optimize for 500 iters with {'c1': 0.1, 'c2': 0.3, 'w': 0.9, 'k': 5, 'p': 2}
2021-01-31 18:46:24,570 - pyswarms.single.local_best - INFO - Optimization finished | best cost: 1400.0029374180024, best pos: [1.96590284e+00 9.19286545e-01 8.72485476e+01 2.96655963e-01
 9.19302621e-07 1.83292930e-06 7.21192870e-07]
2021-01-31 18:46:24,624 - pyswarms.single.local_best - INFO - Optimize for 500 iters with {'c1': 0.1, 'c2': 0.3, 'w': 0.9, 'k': 5, 'p': 2}
2021-01-31 18:46:53,999 - pyswarms.single.local_best - INFO - Optimization finished | best cost: 1523.0622204228282, best pos: [1.80196049e+00 9.43824584e-01 9.12530500e+01 2.83723910e-01
 2.36861842e-07 1.41932191e-06 8.68931622e-07]
2021-01-31 18:46:54,058 - pyswarms.single.local_best - INFO - Optimize for 500 iters with {'c1': 0.1, 'c2': 0.3, 'w': 0.9, 'k': 5, 'p': 2}
2021-01-31 18:47:20,266 - pyswarms.single.local_best - INFO - Optimization finished | best cost: 1478.9975350523018, best pos: [1.93404100e+00 8.21129149e-01 8.71359167e+01 3.78031449e-01
 1.89018140e-07 1.69097060e-06 2.82658727e-07]
2021-01-31 18:47:20,333 - pyswarms.single.local_best - INFO - Optimize for 500 iters with {'c1': 0.1, 'c2': 0.3, 'w': 0.9, 'k': 5, 'p': 2}
2021-01-31 18:47:49,994 - pyswarms.single.local_best - INFO - Optimization finished | best cost: 1427.6272177744563, best pos: [1.79765337e+00 9.09438054e-01 9.21118610e+01 3.10376261e-01
 1.30403517e-06 2.07056837e-07 5.85169767e-07]
2021-01-31 18:47:50,050 - pyswarms.single.local_best - INFO - Optimize for 500 iters with {'c1': 0.1, 'c2': 0.3, 'w': 0.9, 'k': 5, 'p': 2}
2021-01-31 18:48:18,517 - pyswarms.single.local_best - INFO - Optimization finished | best cost: 1420.5564061186265, best pos: [1.86991839e+00 8.90405814e-01 8.90629358e+01 3.24304329e-01
 1.25311711e-06 9.76918281e-07 4.79990802e-07]
2021-01-31 18:48:18,575 - pyswarms.single.local_best - INFO - Optimize for 500 iters with {'c1': 0.1, 'c2': 0.3, 'w': 0.9, 'k': 5, 'p': 2}
2021-01-31 18:48:46,409 - pyswarms.single.local_best - INFO - Optimization finished | best cost: 1429.4211991842037, best pos: [1.44053875e+00 7.06442381e-01 8.79493827e+01 4.85514880e-01
 2.45381351e-07 7.76046325e-07 1.24652699e-06]
2021-01-31 18:48:46,469 - pyswarms.single.local_best - INFO - Optimize for 500 iters with {'c1': 0.1, 'c2': 0.3, 'w': 0.9, 'k': 5, 'p': 2}
2021-01-31 18:49:15,821 - pyswarms.single.local_best - INFO - Optimization finished | best cost: 1444.0324380706263, best pos: [1.60511204e+00 8.22411194e-01 9.00367298e+01 3.80172115e-01
 1.00315412e-06 1.49781392e-07 9.76668214e-07]
2021-01-31 18:49:15,879 - pyswarms.single.local_best - INFO - Optimize for 500 iters with {'c1': 0.1, 'c2': 0.3, 'w': 0.9, 'k': 5, 'p': 2}
2021-01-31 18:49:45,060 - pyswarms.single.local_best - INFO - Optimization finished | best cost: 1489.0890387565553, best pos: [1.36551055e+00 6.23967634e-01 8.79257151e+01 5.81260580e-01
 5.24546225e-07 1.97935438e-06 2.94920833e-07]
2021-01-31 18:49:45,116 - pyswarms.single.local_best - INFO - Optimize for 500 iters with {'c1': 0.1, 'c2': 0.3, 'w': 0.9, 'k': 5, 'p': 2}
2021-01-31 18:50:13,528 - pyswarms.single.local_best - INFO - Optimization finished | best cost: 1443.7102701109789, best pos: [1.49998755e+00 6.21914560e-01 8.80001683e+01 5.97385163e-01
 6.25532078e-07 6.93016375e-07 2.68299071e-07]
2021-01-31 18:50:13,581 - pyswarms.single.local_best - INFO - Optimize for 500 iters with {'c1': 0.1, 'c2': 0.3, 'w': 0.9, 'k': 5, 'p': 2}
2021-01-31 18:50:41,872 - pyswarms.single.local_best - INFO - Optimization finished | best cost: 1462.5782047737084, best pos: [1.35381727e+00 6.82917701e-01 8.68459693e+01 5.07930872e-01
 1.79624205e-06 1.48777558e-06 1.01965877e-06]
2021-01-31 18:50:41,930 - pyswarms.single.local_best - INFO - Optimize for 500 iters with {'c1': 0.1, 'c2': 0.3, 'w': 0.9, 'k': 5, 'p': 2}
2021-01-31 18:51:10,722 - pyswarms.single.local_best - INFO - Optimization finished | best cost: 1449.0520578622893, best pos: [1.27020906e+00 6.45418133e-01 8.98386486e+01 5.55674327e-01
 1.15377451e-06 1.00544525e-06 7.82553849e-07]
2021-01-31 18:51:10,777 - pyswarms.single.local_best - INFO - Optimize for 500 iters with {'c1': 0.1, 'c2': 0.3, 'w': 0.9, 'k': 5, 'p': 2}
2021-01-31 18:51:39,259 - pyswarms.single.local_best - INFO - Optimization finished | best cost: 1572.8555629130087, best pos: [1.87798806e+00 1.16615355e+00 9.40590773e+01 1.77769832e-01
 1.12884746e-06 2.11644988e-06 1.17464399e-06]
2021-01-31 18:51:39,317 - pyswarms.single.local_best - INFO - Optimize for 500 iters with {'c1': 0.1, 'c2': 0.3, 'w': 0.9, 'k': 5, 'p': 2}
2021-01-31 18:52:08,220 - pyswarms.single.local_best - INFO - Optimization finished | best cost: 1513.993562807786, best pos: [1.55284728e+00 6.87484657e-01 8.76862827e+01 5.03385911e-01
 1.19573817e-06 8.52165737e-07 4.78076724e-07]
2021-01-31 18:52:08,279 - pyswarms.single.local_best - INFO - Optimize for 500 iters with {'c1': 0.1, 'c2': 0.3, 'w': 0.9, 'k': 5, 'p': 2}
2021-01-31 18:52:37,372 - pyswarms.single.local_best - INFO - Optimization finished | best cost: 1469.08503579141, best pos: [1.60322750e+00 8.41975669e-01 8.93435121e+01 3.64872161e-01
 4.97784486e-08 1.66379798e-06 9.88728102e-07]
2021-01-31 18:52:37,429 - pyswarms.single.local_best - INFO - Optimize for 500 iters with {'c1': 0.1, 'c2': 0.3, 'w': 0.9, 'k': 5, 'p': 2}
2021-01-31 18:53:05,539 - pyswarms.single.local_best - INFO - Optimization finished | best cost: 1558.1248906879016, best pos: [1.28665556e+00 7.37349244e-01 9.22616513e+01 4.42906565e-01
 1.45181422e-06 3.95973273e-07 1.56577158e-06]
2021-01-31 18:53:05,596 - pyswarms.single.local_best - INFO - Optimize for 500 iters with {'c1': 0.1, 'c2': 0.3, 'w': 0.9, 'k': 5, 'p': 2}
2021-01-31 18:53:34,266 - pyswarms.single.local_best - INFO - Optimization finished | best cost: 1502.4279260013986, best pos: [1.98666846e+00 7.92009572e-01 8.61728297e+01 4.00952223e-01
 7.45985705e-07 1.39129475e-06 2.35877515e-07]
2021-01-31 18:53:34,327 - pyswarms.single.local_best - INFO - Optimize for 500 iters with {'c1': 0.1, 'c2': 0.3, 'w': 0.9, 'k': 5, 'p': 2}
2021-01-31 18:54:03,989 - pyswarms.single.local_best - INFO - Optimization finished | best cost: 1461.0833458450422, best pos: [1.52349787e+00 7.72468779e-01 8.97743006e+01 4.22458554e-01
 3.21635455e-07 1.39723406e-06 7.04799733e-07]
2021-01-31 18:54:04,046 - pyswarms.single.local_best - INFO - Optimize for 500 iters with {'c1': 0.1, 'c2': 0.3, 'w': 0.9, 'k': 5, 'p': 2}
2021-01-31 18:54:33,997 - pyswarms.single.local_best - INFO - Optimization finished | best cost: 1399.055644953804, best pos: [1.18684305e+00 7.12392056e-01 9.35573339e+01 4.65670391e-01
 1.36925005e-07 2.76061886e-06 1.23042226e-06]
2021-01-31 18:54:34,055 - pyswarms.single.local_best - INFO - Optimize for 500 iters with {'c1': 0.1, 'c2': 0.3, 'w': 0.9, 'k': 5, 'p': 2}
2021-01-31 18:55:03,005 - pyswarms.single.local_best - INFO - Optimization finished | best cost: 1458.0336448443038, best pos: [1.03809752e+00 6.17192079e-01 8.82025077e+01 6.11526237e-01
 1.21346962e-06 6.94988636e-07 2.41247493e-06]
2021-01-31 18:55:03,057 - pyswarms.single.local_best - INFO - Optimize for 500 iters with {'c1': 0.1, 'c2': 0.3, 'w': 0.9, 'k': 5, 'p': 2}
2021-01-31 18:55:32,140 - pyswarms.single.local_best - INFO - Optimization finished | best cost: 1422.7323636641795, best pos: [1.78683536e+00 7.07043121e-01 8.70074210e+01 4.80567471e-01
 1.31456518e-06 3.21795748e-07 3.28010800e-07]
2021-01-31 18:55:32,196 - pyswarms.single.local_best - INFO - Optimize for 500 iters with {'c1': 0.1, 'c2': 0.3, 'w': 0.9, 'k': 5, 'p': 2}
2021-01-31 18:55:59,988 - pyswarms.single.local_best - INFO - Optimization finished | best cost: 1479.906101890817, best pos: [1.85995653e+00 1.04629946e+00 8.80300817e+01 2.30258024e-01
 1.18830476e-06 9.12833893e-07 1.72385488e-06]
2021-01-31 18:56:00,050 - pyswarms.single.local_best - INFO - Optimize for 500 iters with {'c1': 0.1, 'c2': 0.3, 'w': 0.9, 'k': 5, 'p': 2}
2021-01-31 18:56:29,353 - pyswarms.single.local_best - INFO - Optimization finished | best cost: 1459.5638679047308, best pos: [1.80989390e+00 1.14658038e+00 8.82879173e+01 1.93157306e-01
 1.17807716e-07 8.64110950e-08 2.58387510e-06]
2021-01-31 18:56:29,411 - pyswarms.single.local_best - INFO - Optimize for 500 iters with {'c1': 0.1, 'c2': 0.3, 'w': 0.9, 'k': 5, 'p': 2}
2021-01-31 18:56:58,348 - pyswarms.single.local_best - INFO - Optimization finished | best cost: 1496.3708759410463, best pos: [1.20270649e+00 6.73928167e-01 9.15784588e+01 5.12191978e-01
 1.60826065e-07 7.57271229e-07 1.83381984e-06]
2021-01-31 18:56:58,408 - pyswarms.single.local_best - INFO - Optimize for 500 iters with {'c1': 0.1, 'c2': 0.3, 'w': 0.9, 'k': 5, 'p': 2}
2021-01-31 18:57:27,052 - pyswarms.single.local_best - INFO - Optimization finished | best cost: 1442.2062461200019, best pos: [1.45093410e+00 8.74492822e-01 9.34010360e+01 3.30625682e-01
 2.84791966e-07 1.15593527e-06 1.62722499e-06]
2021-01-31 18:57:27,116 - pyswarms.single.local_best - INFO - Optimize for 500 iters with {'c1': 0.1, 'c2': 0.3, 'w': 0.9, 'k': 5, 'p': 2}
2021-01-31 18:57:56,134 - pyswarms.single.local_best - INFO - Optimization finished | best cost: 1485.2175598510753, best pos: [1.75354539e+00 7.07281436e-01 8.68867093e+01 4.80281796e-01
 1.18113657e-06 8.58936487e-07 2.82908470e-07]
2021-01-31 18:57:56,193 - pyswarms.single.local_best - INFO - Optimize for 500 iters with {'c1': 0.1, 'c2': 0.3, 'w': 0.9, 'k': 5, 'p': 2}
2021-01-31 18:58:24,607 - pyswarms.single.local_best - INFO - Optimization finished | best cost: 1393.0416932567443, best pos: [1.21204127e+00 6.68994813e-01 8.98004541e+01 5.26693581e-01
 1.75432036e-06 1.27071294e-06 1.04564082e-06]
2021-01-31 18:58:24,667 - pyswarms.single.local_best - INFO - Optimize for 500 iters with {'c1': 0.1, 'c2': 0.3, 'w': 0.9, 'k': 5, 'p': 2}
2021-01-31 18:58:54,373 - pyswarms.single.local_best - INFO - Optimization finished | best cost: 1427.891986113071, best pos: [1.68372176e+00 6.51904346e-01 8.73252407e+01 5.48689404e-01
 1.06659394e-06 8.15309526e-07 4.18315411e-08]
2021-01-31 18:58:54,430 - pyswarms.single.local_best - INFO - Optimize for 500 iters with {'c1': 0.1, 'c2': 0.3, 'w': 0.9, 'k': 5, 'p': 2}
2021-01-31 18:59:23,866 - pyswarms.single.local_best - INFO - Optimization finished | best cost: 1473.3117980299357, best pos: [1.55360190e+00 7.59301285e-01 8.90456122e+01 4.27979156e-01
 1.26771837e-06 9.21917356e-07 6.50144522e-07]
2021-01-31 18:59:23,917 - pyswarms.single.local_best - INFO - Optimize for 500 iters with {'c1': 0.1, 'c2': 0.3, 'w': 0.9, 'k': 5, 'p': 2}
2021-01-31 18:59:53,450 - pyswarms.single.local_best - INFO - Optimization finished | best cost: 1416.8781221870206, best pos: [1.93824667e+00 8.17576493e-01 8.70337819e+01 3.90471363e-01
 6.14164646e-07 1.30592285e-06 1.60557471e-07]
2021-01-31 18:59:53,505 - pyswarms.single.local_best - INFO - Optimize for 500 iters with {'c1': 0.1, 'c2': 0.3, 'w': 0.9, 'k': 5, 'p': 2}
2021-01-31 19:00:21,898 - pyswarms.single.local_best - INFO - Optimization finished | best cost: 1473.3339111435503, best pos: [1.71278270e+00 9.40421756e-01 9.14468770e+01 2.94274622e-01
 9.14972148e-07 2.02518153e-07 1.07575344e-06]
2021-01-31 19:00:21,956 - pyswarms.single.local_best - INFO - Optimize for 500 iters with {'c1': 0.1, 'c2': 0.3, 'w': 0.9, 'k': 5, 'p': 2}
2021-01-31 19:00:51,075 - pyswarms.single.local_best - INFO - Optimization finished | best cost: 1401.2066161318562, best pos: [1.93654813e+00 8.48812300e-01 8.68443483e+01 3.65897269e-01
 4.60419302e-07 7.84948341e-07 5.63694858e-07]
2021-01-31 19:00:51,133 - pyswarms.single.local_best - INFO - Optimize for 500 iters with {'c1': 0.1, 'c2': 0.3, 'w': 0.9, 'k': 5, 'p': 2}
2021-01-31 19:01:19,822 - pyswarms.single.local_best - INFO - Optimization finished | best cost: 1466.0472771522036, best pos: [1.35674735e+00 6.38114867e-01 8.78522711e+01 5.55360697e-01
 1.07794197e-06 1.36521478e-06 7.67266845e-07]
2021-01-31 19:01:19,882 - pyswarms.single.local_best - INFO - Optimize for 500 iters with {'c1': 0.1, 'c2': 0.3, 'w': 0.9, 'k': 5, 'p': 2}
2021-01-31 19:01:50,785 - pyswarms.single.local_best - INFO - Optimization finished | best cost: 1450.7829366653748, best pos: [1.65588034e+00 6.48569005e-01 8.56923791e+01 5.53983318e-01
 5.15149047e-07 6.97868066e-07 5.97441097e-07]
2021-01-31 19:01:50,844 - pyswarms.single.local_best - INFO - Optimize for 500 iters with {'c1': 0.1, 'c2': 0.3, 'w': 0.9, 'k': 5, 'p': 2}
2021-01-31 19:02:19,583 - pyswarms.single.local_best - INFO - Optimization finished | best cost: 1460.1343496852878, best pos: [1.63856708e+00 1.10267142e+00 9.37834444e+01 2.12888831e-01
 1.74036699e-06 8.80115390e-07 1.61691303e-06]
2021-01-31 19:02:19,638 - pyswarms.single.local_best - INFO - Optimize for 500 iters with {'c1': 0.1, 'c2': 0.3, 'w': 0.9, 'k': 5, 'p': 2}
2021-01-31 19:02:47,877 - pyswarms.single.local_best - INFO - Optimization finished | best cost: 1535.9758713240235, best pos: [1.34154546e+00 8.27951918e-01 9.38627264e+01 3.77809447e-01
 2.09192483e-06 1.94889756e-07 1.24915136e-06]
2021-01-31 19:02:47,943 - pyswarms.single.local_best - INFO - Optimize for 500 iters with {'c1': 0.1, 'c2': 0.3, 'w': 0.9, 'k': 5, 'p': 2}
2021-01-31 19:03:17,347 - pyswarms.single.local_best - INFO - Optimization finished | best cost: 1460.9122759307054, best pos: [1.45589910e+00 7.47372703e-01 9.28263400e+01 4.34490732e-01
 9.92143706e-08 1.34205430e-06 6.34549226e-07]
2021-01-31 19:03:17,411 - pyswarms.single.local_best - INFO - Optimize for 500 iters with {'c1': 0.1, 'c2': 0.3, 'w': 0.9, 'k': 5, 'p': 2}
2021-01-31 19:03:45,715 - pyswarms.single.local_best - INFO - Optimization finished | best cost: 1416.8329800171553, best pos: [1.79785457e+00 7.61147973e-01 8.80972502e+01 4.28145350e-01
 2.67610974e-07 1.96974918e-06 4.47634341e-09]
2021-01-31 19:03:45,772 - pyswarms.single.local_best - INFO - Optimize for 500 iters with {'c1': 0.1, 'c2': 0.3, 'w': 0.9, 'k': 5, 'p': 2}
2021-01-31 19:04:13,987 - pyswarms.single.local_best - INFO - Optimization finished | best cost: 1519.9526088785865, best pos: [1.92769690e+00 1.09834178e+00 9.05169159e+01 2.09224332e-01
 2.08310920e-06 1.76464366e-06 8.50322708e-07]
2021-01-31 19:04:14,041 - pyswarms.single.local_best - INFO - Optimize for 500 iters with {'c1': 0.1, 'c2': 0.3, 'w': 0.9, 'k': 5, 'p': 2}
2021-01-31 19:04:43,040 - pyswarms.single.local_best - INFO - Optimization finished | best cost: 1471.1404746838216, best pos: [1.61258520e+00 8.81437254e-01 9.17448499e+01 3.26425500e-01
 1.35202150e-07 8.79455072e-07 1.22474614e-06]
2021-01-31 19:04:43,097 - pyswarms.single.local_best - INFO - Optimize for 500 iters with {'c1': 0.1, 'c2': 0.3, 'w': 0.9, 'k': 5, 'p': 2}
2021-01-31 19:05:12,044 - pyswarms.single.local_best - INFO - Optimization finished | best cost: 1481.3208073704664, best pos: [1.64328846e+00 8.58403869e-01 8.61046804e+01 3.57642598e-01
 1.59262640e-07 3.78762482e-07 1.83412840e-06]
2021-01-31 19:05:12,100 - pyswarms.single.local_best - INFO - Optimize for 500 iters with {'c1': 0.1, 'c2': 0.3, 'w': 0.9, 'k': 5, 'p': 2}
2021-01-31 19:05:39,090 - pyswarms.single.local_best - INFO - Optimization finished | best cost: 1413.6060394268898, best pos: [1.91991516e+00 1.03074547e+00 8.75627967e+01 2.43284606e-01
 1.38003871e-06 3.26404930e-07 1.42000493e-06]
2021-01-31 19:05:39,148 - pyswarms.single.local_best - INFO - Optimize for 500 iters with {'c1': 0.1, 'c2': 0.3, 'w': 0.9, 'k': 5, 'p': 2}
2021-01-31 19:06:08,070 - pyswarms.single.local_best - INFO - Optimization finished | best cost: 1393.5598499486623, best pos: [1.67183407e+00 9.89950522e-01 9.35917952e+01 2.59076711e-01
 3.98996419e-07 1.12601763e-06 1.28012716e-06]
2021-01-31 19:06:08,131 - pyswarms.single.local_best - INFO - Optimize for 500 iters with {'c1': 0.1, 'c2': 0.3, 'w': 0.9, 'k': 5, 'p': 2}
2021-01-31 19:06:36,936 - pyswarms.single.local_best - INFO - Optimization finished | best cost: 1482.0287406869013, best pos: [1.61906780e+00 8.36797000e-01 9.07974140e+01 3.62567236e-01
 9.53397815e-07 1.33386992e-06 5.97363771e-07]
2021-01-31 19:06:36,996 - pyswarms.single.local_best - INFO - Optimize for 500 iters with {'c1': 0.1, 'c2': 0.3, 'w': 0.9, 'k': 5, 'p': 2}
2021-01-31 19:07:06,747 - pyswarms.single.local_best - INFO - Optimization finished | best cost: 1422.269888185597, best pos: [1.28558452e+00 7.54266815e-01 9.33954822e+01 4.29979566e-01
 3.72770354e-09 1.62595053e-06 1.33946294e-06]
2021-01-31 19:07:06,806 - pyswarms.single.local_best - INFO - Optimize for 500 iters with {'c1': 0.1, 'c2': 0.3, 'w': 0.9, 'k': 5, 'p': 2}
2021-01-31 19:07:35,401 - pyswarms.single.local_best - INFO - Optimization finished | best cost: 1428.999148387516, best pos: [1.38032958e+00 5.94456867e-01 8.55439866e+01 6.28557873e-01
 1.16036848e-06 6.36500858e-07 1.00194231e-06]
2021-01-31 19:07:35,466 - pyswarms.single.local_best - INFO - Optimize for 500 iters with {'c1': 0.1, 'c2': 0.3, 'w': 0.9, 'k': 5, 'p': 2}
2021-01-31 19:08:04,397 - pyswarms.single.local_best - INFO - Optimization finished | best cost: 1396.5198910720549, best pos: [1.91989923e+00 8.85307014e-01 8.72334604e+01 3.35637021e-01
 4.67976348e-07 1.63093986e-06 4.67269310e-07]
2021-01-31 19:08:04,453 - pyswarms.single.local_best - INFO - Optimize for 500 iters with {'c1': 0.1, 'c2': 0.3, 'w': 0.9, 'k': 5, 'p': 2}
2021-01-31 19:08:32,550 - pyswarms.single.local_best - INFO - Optimization finished | best cost: 1454.4857793836627, best pos: [1.58701177e+00 8.09557749e-01 9.32176196e+01 3.70398784e-01
 1.05828689e-06 1.45821324e-06 3.57571977e-07]
2021-01-31 19:08:32,612 - pyswarms.single.local_best - INFO - Optimize for 500 iters with {'c1': 0.1, 'c2': 0.3, 'w': 0.9, 'k': 5, 'p': 2}
2021-01-31 19:09:00,758 - pyswarms.single.local_best - INFO - Optimization finished | best cost: 1474.7211429045838, best pos: [1.91596239e+00 7.49885426e-01 8.53297956e+01 4.43226230e-01
 1.80391087e-06 6.77456547e-07 2.39787436e-07]
2021-01-31 19:09:00,824 - pyswarms.single.local_best - INFO - Optimize for 500 iters with {'c1': 0.1, 'c2': 0.3, 'w': 0.9, 'k': 5, 'p': 2}
2021-01-31 19:09:28,878 - pyswarms.single.local_best - INFO - Optimization finished | best cost: 1449.0809709984758, best pos: [1.84546311e+00 1.00003586e+00 9.02251852e+01 2.63843770e-01
 5.54958007e-07 1.02859091e-06 9.42307212e-07]
2021-01-31 19:09:28,934 - pyswarms.single.local_best - INFO - Optimize for 500 iters with {'c1': 0.1, 'c2': 0.3, 'w': 0.9, 'k': 5, 'p': 2}
2021-01-31 19:09:57,107 - pyswarms.single.local_best - INFO - Optimization finished | best cost: 1380.3567531621215, best pos: [1.11197183e+00 6.17399811e-01 9.43273615e+01 5.90629096e-01
 1.51898885e-06 1.68941629e-06 1.69699710e-07]
2021-01-31 19:09:57,168 - pyswarms.single.local_best - INFO - Optimize for 500 iters with {'c1': 0.1, 'c2': 0.3, 'w': 0.9, 'k': 5, 'p': 2}
2021-01-31 19:10:25,919 - pyswarms.single.local_best - INFO - Optimization finished | best cost: 1448.8870095563223, best pos: [1.99586869e+00 1.14592104e+00 9.08753856e+01 1.95615952e-01
 1.29962484e-06 1.59700333e-06 7.90582440e-07]
2021-01-31 19:10:25,977 - pyswarms.single.local_best - INFO - Optimize for 500 iters with {'c1': 0.1, 'c2': 0.3, 'w': 0.9, 'k': 5, 'p': 2}
2021-01-31 19:10:55,409 - pyswarms.single.local_best - INFO - Optimization finished | best cost: 1439.2941337454668, best pos: [1.99124229e+00 8.62256900e-01 8.68478522e+01 3.50157236e-01
 1.31937175e-06 8.29626334e-07 3.69498040e-07]
2021-01-31 19:10:55,457 - pyswarms.single.local_best - INFO - Optimize for 500 iters with {'c1': 0.1, 'c2': 0.3, 'w': 0.9, 'k': 5, 'p': 2}
2021-01-31 19:11:23,894 - pyswarms.single.local_best - INFO - Optimization finished | best cost: 1414.5822428889294, best pos: [1.52639129e+00 7.70712024e-01 8.71300629e+01 4.34590708e-01
 6.80605848e-07 8.46559469e-07 1.08469713e-06]
2021-01-31 19:11:23,942 - pyswarms.single.local_best - INFO - Optimize for 500 iters with {'c1': 0.1, 'c2': 0.3, 'w': 0.9, 'k': 5, 'p': 2}
2021-01-31 19:11:53,873 - pyswarms.single.local_best - INFO - Optimization finished | best cost: 1500.4037714389601, best pos: [1.98666777e+00 9.11854368e-01 8.63132774e+01 3.15417552e-01
 6.88375396e-07 3.18382281e-07 9.80058576e-07]
2021-01-31 19:11:53,931 - pyswarms.single.local_best - INFO - Optimize for 500 iters with {'c1': 0.1, 'c2': 0.3, 'w': 0.9, 'k': 5, 'p': 2}
2021-01-31 19:12:22,179 - pyswarms.single.local_best - INFO - Optimization finished | best cost: 1379.8483173993652, best pos: [1.98539634e+00 8.50887325e-01 8.79599777e+01 3.49758360e-01
 1.70752771e-06 1.37468029e-06 3.42254153e-08]
2021-01-31 19:12:22,227 - pyswarms.single.local_best - INFO - Optimize for 500 iters with {'c1': 0.1, 'c2': 0.3, 'w': 0.9, 'k': 5, 'p': 2}
2021-01-31 19:12:51,563 - pyswarms.single.local_best - INFO - Optimization finished | best cost: 1530.849659703288, best pos: [1.66598414e+00 7.91928647e-01 8.73687617e+01 3.94758157e-01
 1.30490637e-06 4.93789862e-07 1.12177827e-06]
2021-01-31 19:12:51,619 - pyswarms.single.local_best - INFO - Optimize for 500 iters with {'c1': 0.1, 'c2': 0.3, 'w': 0.9, 'k': 5, 'p': 2}
2021-01-31 19:13:20,631 - pyswarms.single.local_best - INFO - Optimization finished | best cost: 1445.7416449984516, best pos: [1.90356711e+00 8.27155716e-01 8.69938482e+01 3.71431843e-01
 6.37272576e-07 1.60968270e-06 3.42490277e-07]
2021-01-31 19:13:20,687 - pyswarms.single.local_best - INFO - Optimize for 500 iters with {'c1': 0.1, 'c2': 0.3, 'w': 0.9, 'k': 5, 'p': 2}
2021-01-31 19:13:49,223 - pyswarms.single.local_best - INFO - Optimization finished | best cost: 1502.7341301276088, best pos: [1.96654261e+00 8.09540608e-01 8.87359710e+01 3.86204415e-01
 1.73946585e-06 1.96909077e-07 1.23825117e-07]
2021-01-31 19:13:49,275 - pyswarms.single.local_best - INFO - Optimize for 500 iters with {'c1': 0.1, 'c2': 0.3, 'w': 0.9, 'k': 5, 'p': 2}
2021-01-31 19:14:18,333 - pyswarms.single.local_best - INFO - Optimization finished | best cost: 1376.6339702191995, best pos: [1.30873005e+00 6.63969275e-01 8.76498466e+01 5.23865067e-01
 6.04210057e-09 1.56892234e-06 1.58906349e-06]
2021-01-31 19:14:18,391 - pyswarms.single.local_best - INFO - Optimize for 500 iters with {'c1': 0.1, 'c2': 0.3, 'w': 0.9, 'k': 5, 'p': 2}
2021-01-31 19:14:47,148 - pyswarms.single.local_best - INFO - Optimization finished | best cost: 1446.5632576277383, best pos: [1.95725942e+00 1.10949858e+00 8.85678226e+01 2.05739025e-01
 1.23262798e-06 1.61818974e-06 1.25289150e-06]
2021-01-31 19:14:47,209 - pyswarms.single.local_best - INFO - Optimize for 500 iters with {'c1': 0.1, 'c2': 0.3, 'w': 0.9, 'k': 5, 'p': 2}
2021-01-31 19:15:15,149 - pyswarms.single.local_best - INFO - Optimization finished | best cost: 1427.021298439284, best pos: [1.67595675e+00 9.46281904e-01 9.24000859e+01 2.81805820e-01
 1.44601816e-06 2.36964064e-06 5.59210437e-07]
2021-01-31 19:15:15,216 - pyswarms.single.local_best - INFO - Optimize for 500 iters with {'c1': 0.1, 'c2': 0.3, 'w': 0.9, 'k': 5, 'p': 2}
2021-01-31 19:15:43,908 - pyswarms.single.local_best - INFO - Optimization finished | best cost: 1459.7909934647464, best pos: [1.76159137e+00 1.12202290e+00 9.10846142e+01 1.94579257e-01
 1.95263169e-06 9.13426169e-07 1.89345390e-06]
2021-01-31 19:15:43,958 - pyswarms.single.local_best - INFO - Optimize for 500 iters with {'c1': 0.1, 'c2': 0.3, 'w': 0.9, 'k': 5, 'p': 2}
2021-01-31 19:16:12,392 - pyswarms.single.local_best - INFO - Optimization finished | best cost: 1366.3917831220097, best pos: [1.51383875e+00 6.92306167e-01 8.78844197e+01 5.06879625e-01
 3.30298250e-08 8.65092354e-07 7.60056757e-07]
2021-01-31 19:16:12,451 - pyswarms.single.local_best - INFO - Optimize for 500 iters with {'c1': 0.1, 'c2': 0.3, 'w': 0.9, 'k': 5, 'p': 2}
2021-01-31 19:16:40,474 - pyswarms.single.local_best - INFO - Optimization finished | best cost: 1444.4846162856506, best pos: [1.41085317e+00 7.15841827e-01 8.62456228e+01 4.78853461e-01
 8.52833462e-07 1.44721763e-06 1.31935346e-06]
2021-01-31 19:16:40,532 - pyswarms.single.local_best - INFO - Optimize for 500 iters with {'c1': 0.1, 'c2': 0.3, 'w': 0.9, 'k': 5, 'p': 2}
2021-01-31 19:17:08,848 - pyswarms.single.local_best - INFO - Optimization finished | best cost: 1453.9078610674778, best pos: [1.19487160e+00 7.56794113e-01 9.31156047e+01 4.38438337e-01
 1.06960784e-07 2.58691555e-06 1.49594082e-06]
2021-01-31 19:17:08,902 - pyswarms.single.local_best - INFO - Optimize for 500 iters with {'c1': 0.1, 'c2': 0.3, 'w': 0.9, 'k': 5, 'p': 2}
2021-01-31 19:17:37,700 - pyswarms.single.local_best - INFO - Optimization finished | best cost: 1470.8794795082188, best pos: [1.55370764e+00 7.27741053e-01 8.77308912e+01 4.62851361e-01
 9.63160883e-07 7.63092272e-07 8.10418728e-07]
2021-01-31 19:17:37,759 - pyswarms.single.local_best - INFO - Optimize for 500 iters with {'c1': 0.1, 'c2': 0.3, 'w': 0.9, 'k': 5, 'p': 2}
2021-01-31 19:18:06,290 - pyswarms.single.local_best - INFO - Optimization finished | best cost: 1488.614628092782, best pos: [1.76819766e+00 8.06066456e-01 8.87964468e+01 3.88938386e-01
 3.24415783e-07 8.68565213e-07 6.33686483e-07]
2021-01-31 19:18:06,340 - pyswarms.single.local_best - INFO - Optimize for 500 iters with {'c1': 0.1, 'c2': 0.3, 'w': 0.9, 'k': 5, 'p': 2}
2021-01-31 19:18:34,872 - pyswarms.single.local_best - INFO - Optimization finished | best cost: 1385.3093274456758, best pos: [1.88506080e+00 7.99659623e-01 8.48329824e+01 3.94029771e-01
 2.34133542e-07 1.18450565e-06 9.55216587e-07]
2021-01-31 19:18:34,930 - pyswarms.single.local_best - INFO - Optimize for 500 iters with {'c1': 0.1, 'c2': 0.3, 'w': 0.9, 'k': 5, 'p': 2}
2021-01-31 19:19:02,713 - pyswarms.single.local_best - INFO - Optimization finished | best cost: 1474.9005746297184, best pos: [1.42250811e+00 7.27885443e-01 8.70939260e+01 4.62895018e-01
 7.96886423e-07 1.18832824e-06 1.41430388e-06]
2021-01-31 19:19:02,765 - pyswarms.single.local_best - INFO - Optimize for 500 iters with {'c1': 0.1, 'c2': 0.3, 'w': 0.9, 'k': 5, 'p': 2}
2021-01-31 19:19:32,418 - pyswarms.single.local_best - INFO - Optimization finished | best cost: 1388.955811135718, best pos: [1.82785760e+00 8.68647579e-01 8.90787378e+01 3.33288419e-01
 1.04728046e-06 3.87161405e-07 8.02135434e-07]
2021-01-31 19:19:32,473 - pyswarms.single.local_best - INFO - Optimize for 500 iters with {'c1': 0.1, 'c2': 0.3, 'w': 0.9, 'k': 5, 'p': 2}
2021-01-31 19:20:00,627 - pyswarms.single.local_best - INFO - Optimization finished | best cost: 1453.7460989358578, best pos: [1.67297414e+00 1.16559953e+00 9.53294546e+01 1.89278210e-01
 1.74055115e-06 1.49385831e-06 1.45193340e-06]
2021-01-31 19:20:00,689 - pyswarms.single.local_best - INFO - Optimize for 500 iters with {'c1': 0.1, 'c2': 0.3, 'w': 0.9, 'k': 5, 'p': 2}
2021-01-31 19:20:29,051 - pyswarms.single.local_best - INFO - Optimization finished | best cost: 751.2211636461362, best pos: [1.78889951e+00 1.07359449e+00 9.21377338e+01 2.06089487e-01
 6.85138841e-07 4.12477761e-06 2.94197732e-06]
2021-01-31 19:20:29,110 - pyswarms.single.local_best - INFO - Optimize for 500 iters with {'c1': 0.1, 'c2': 0.3, 'w': 0.9, 'k': 5, 'p': 2}
2021-01-31 19:20:57,794 - pyswarms.single.local_best - INFO - Optimization finished | best cost: 773.5539470811301, best pos: [1.67940845e+00 1.09234661e+00 9.35414817e+01 1.90646789e-01
 3.39422720e-07 4.97373898e-06 4.69604846e-06]
2021-01-31 19:20:57,849 - pyswarms.single.local_best - INFO - Optimize for 500 iters with {'c1': 0.1, 'c2': 0.3, 'w': 0.9, 'k': 5, 'p': 2}
2021-01-31 19:21:27,489 - pyswarms.single.local_best - INFO - Optimization finished | best cost: 729.0049932673035, best pos: [1.61800150e+00 7.98375378e-01 8.92523604e+01 3.72328242e-01
 5.01665810e-06 4.21856765e-06 3.02313092e-07]
2021-01-31 19:21:27,548 - pyswarms.single.local_best - INFO - Optimize for 500 iters with {'c1': 0.1, 'c2': 0.3, 'w': 0.9, 'k': 5, 'p': 2}
2021-01-31 19:21:56,756 - pyswarms.single.local_best - INFO - Optimization finished | best cost: 775.3545308911471, best pos: [1.54510973e+00 8.67620857e-01 8.78359579e+01 3.12474606e-01
 3.28101304e-06 2.84331425e-08 5.39305630e-06]
2021-01-31 19:21:56,813 - pyswarms.single.local_best - INFO - Optimize for 500 iters with {'c1': 0.1, 'c2': 0.3, 'w': 0.9, 'k': 5, 'p': 2}
2021-01-31 19:22:24,748 - pyswarms.single.local_best - INFO - Optimization finished | best cost: 732.0106209010988, best pos: [1.78400981e+00 8.68850922e-01 8.88961475e+01 3.04886770e-01
 1.22090713e-06 7.67214459e-06 1.30185283e-06]
2021-01-31 19:22:24,805 - pyswarms.single.local_best - INFO - Optimize for 500 iters with {'c1': 0.1, 'c2': 0.3, 'w': 0.9, 'k': 5, 'p': 2}
2021-01-31 19:22:52,797 - pyswarms.single.local_best - INFO - Optimization finished | best cost: 834.9123174396815, best pos: [1.25294540e+00 7.01799962e-01 8.79973293e+01 4.54179465e-01
 2.87944712e-06 5.96786074e-06 4.16351442e-06]
2021-01-31 19:22:52,855 - pyswarms.single.local_best - INFO - Optimize for 500 iters with {'c1': 0.1, 'c2': 0.3, 'w': 0.9, 'k': 5, 'p': 2}
2021-01-31 19:23:21,308 - pyswarms.single.local_best - INFO - Optimization finished | best cost: 732.1207842875934, best pos: [1.03576983e+00 6.69098575e-01 9.35833087e+01 4.93068194e-01
 3.83818895e-07 4.27368530e-06 5.74978970e-06]
2021-01-31 19:23:21,368 - pyswarms.single.local_best - INFO - Optimize for 500 iters with {'c1': 0.1, 'c2': 0.3, 'w': 0.9, 'k': 5, 'p': 2}
2021-01-31 19:23:50,372 - pyswarms.single.local_best - INFO - Optimization finished | best cost: 693.9061066535841, best pos: [1.16462833e+00 6.15025607e-01 8.75928869e+01 5.64584155e-01
 2.95687996e-06 9.28517301e-06 2.15544021e-07]
2021-01-31 19:23:50,433 - pyswarms.single.local_best - INFO - Optimize for 500 iters with {'c1': 0.1, 'c2': 0.3, 'w': 0.9, 'k': 5, 'p': 2}
2021-01-31 19:24:20,538 - pyswarms.single.local_best - INFO - Optimization finished | best cost: 724.2563449591308, best pos: [1.80495139e+00 7.30210471e-01 8.63719876e+01 4.31423524e-01
 2.00456498e-06 1.88334931e-06 1.08375728e-06]
2021-01-31 19:24:20,598 - pyswarms.single.local_best - INFO - Optimize for 500 iters with {'c1': 0.1, 'c2': 0.3, 'w': 0.9, 'k': 5, 'p': 2}
2021-01-31 19:24:48,347 - pyswarms.single.local_best - INFO - Optimization finished | best cost: 741.1355018707084, best pos: [1.39438611e+00 1.01322878e+00 9.23276135e+01 2.38842186e-01
 1.84367051e-07 5.28143132e-06 6.70080921e-06]
2021-01-31 19:24:48,409 - pyswarms.single.local_best - INFO - Optimize for 500 iters with {'c1': 0.1, 'c2': 0.3, 'w': 0.9, 'k': 5, 'p': 2}
2021-01-31 19:25:18,497 - pyswarms.single.local_best - INFO - Optimization finished | best cost: 694.9283208837385, best pos: [1.70401970e+00 1.03490804e+00 9.23962766e+01 2.27687773e-01
 3.67506984e-06 3.55047604e-06 2.14936817e-06]
2021-01-31 19:25:18,555 - pyswarms.single.local_best - INFO - Optimize for 500 iters with {'c1': 0.1, 'c2': 0.3, 'w': 0.9, 'k': 5, 'p': 2}
2021-01-31 19:25:48,045 - pyswarms.single.local_best - INFO - Optimization finished | best cost: 780.74956117551, best pos: [1.76899211e+00 1.10639732e+00 9.25323109e+01 1.80254888e-01
 4.93365954e-07 8.13440893e-06 4.09959396e-06]
2021-01-31 19:25:48,104 - pyswarms.single.local_best - INFO - Optimize for 500 iters with {'c1': 0.1, 'c2': 0.3, 'w': 0.9, 'k': 5, 'p': 2}
2021-01-31 19:26:17,669 - pyswarms.single.local_best - INFO - Optimization finished | best cost: 753.9087279728949, best pos: [1.51847098e+00 8.76870711e-01 9.52315580e+01 3.11389588e-01
 5.33842957e-06 4.34199513e-06 5.06327174e-07]
2021-01-31 19:26:17,730 - pyswarms.single.local_best - INFO - Optimize for 500 iters with {'c1': 0.1, 'c2': 0.3, 'w': 0.9, 'k': 5, 'p': 2}
2021-01-31 19:26:47,396 - pyswarms.single.local_best - INFO - Optimization finished | best cost: 768.9804250174591, best pos: [1.74255215e+00 8.13302697e-01 8.82020550e+01 3.43566598e-01
 5.52779802e-07 4.78609677e-06 1.94720838e-06]
2021-01-31 19:26:47,453 - pyswarms.single.local_best - INFO - Optimize for 500 iters with {'c1': 0.1, 'c2': 0.3, 'w': 0.9, 'k': 5, 'p': 2}
2021-01-31 19:27:15,579 - pyswarms.single.local_best - INFO - Optimization finished | best cost: 739.2567592426338, best pos: [1.35725461e+00 8.18357401e-01 9.21947511e+01 3.53360851e-01
 6.20776322e-06 4.06705428e-06 2.15563981e-06]
2021-01-31 19:27:15,641 - pyswarms.single.local_best - INFO - Optimize for 500 iters with {'c1': 0.1, 'c2': 0.3, 'w': 0.9, 'k': 5, 'p': 2}
2021-01-31 19:27:44,876 - pyswarms.single.local_best - INFO - Optimization finished | best cost: 739.5731626232309, best pos: [1.63165294e+00 9.51658919e-01 9.24756753e+01 2.52367165e-01
 2.73637048e-07 3.61453043e-06 3.89007727e-06]
2021-01-31 19:27:44,934 - pyswarms.single.local_best - INFO - Optimize for 500 iters with {'c1': 0.1, 'c2': 0.3, 'w': 0.9, 'k': 5, 'p': 2}
2021-01-31 19:28:11,439 - pyswarms.single.local_best - INFO - Optimization finished | best cost: 764.853772544466, best pos: [1.99485478e+00 1.23159243e+00 9.38911661e+01 1.38568196e-01
 1.14709496e-07 4.22574473e-06 3.25232220e-06]
2021-01-31 19:28:11,496 - pyswarms.single.local_best - INFO - Optimize for 500 iters with {'c1': 0.1, 'c2': 0.3, 'w': 0.9, 'k': 5, 'p': 2}
2021-01-31 19:28:40,028 - pyswarms.single.local_best - INFO - Optimization finished | best cost: 742.2632793845576, best pos: [1.62431638e+00 1.06827254e+00 9.47923315e+01 1.91596736e-01
 3.86646403e-06 1.59350992e-07 5.69891178e-06]
2021-01-31 19:28:40,087 - pyswarms.single.local_best - INFO - Optimize for 500 iters with {'c1': 0.1, 'c2': 0.3, 'w': 0.9, 'k': 5, 'p': 2}
2021-01-31 19:29:10,224 - pyswarms.single.local_best - INFO - Optimization finished | best cost: 760.022467026665, best pos: [1.41346602e+00 1.02578233e+00 9.24405222e+01 2.28289846e-01
 1.09241833e-07 6.62634806e-06 7.34879793e-06]
2021-01-31 19:29:10,284 - pyswarms.single.local_best - INFO - Optimize for 500 iters with {'c1': 0.1, 'c2': 0.3, 'w': 0.9, 'k': 5, 'p': 2}
2021-01-31 19:29:40,424 - pyswarms.single.local_best - INFO - Optimization finished | best cost: 777.0414235320457, best pos: [1.88282747e+00 1.21381252e+00 9.18080178e+01 1.44044208e-01
 6.30628918e-06 2.49768503e-06 4.08470847e-06]
2021-01-31 19:29:40,481 - pyswarms.single.local_best - INFO - Optimize for 500 iters with {'c1': 0.1, 'c2': 0.3, 'w': 0.9, 'k': 5, 'p': 2}
2021-01-31 19:30:09,742 - pyswarms.single.local_best - INFO - Optimization finished | best cost: 753.1452551751371, best pos: [1.77697684e+00 1.10253049e+00 9.35791004e+01 1.92586459e-01
 3.60789197e-06 6.54878760e-06 1.93087381e-06]
2021-01-31 19:30:09,800 - pyswarms.single.local_best - INFO - Optimize for 500 iters with {'c1': 0.1, 'c2': 0.3, 'w': 0.9, 'k': 5, 'p': 2}
2021-01-31 19:30:39,397 - pyswarms.single.local_best - INFO - Optimization finished | best cost: 749.9697597339624, best pos: [1.84838285e+00 1.14395815e+00 8.73904722e+01 1.78829240e-01
 2.83087290e-06 5.92950185e-06 4.35893685e-06]
2021-01-31 19:30:39,458 - pyswarms.single.local_best - INFO - Optimize for 500 iters with {'c1': 0.1, 'c2': 0.3, 'w': 0.9, 'k': 5, 'p': 2}
2021-01-31 19:31:08,136 - pyswarms.single.local_best - INFO - Optimization finished | best cost: 788.247525398697, best pos: [1.46976105e+00 1.09382256e+00 9.40005672e+01 1.91020766e-01
 7.45719854e-07 8.08533473e-06 7.67265389e-06]
2021-01-31 19:31:08,194 - pyswarms.single.local_best - INFO - Optimize for 500 iters with {'c1': 0.1, 'c2': 0.3, 'w': 0.9, 'k': 5, 'p': 2}
2021-01-31 19:31:38,013 - pyswarms.single.local_best - INFO - Optimization finished | best cost: 721.8748251303687, best pos: [1.26066505e+00 8.19050057e-01 9.36466918e+01 3.40696461e-01
 4.33019470e-06 4.35495276e-06 4.72086989e-06]
2021-01-31 19:31:38,071 - pyswarms.single.local_best - INFO - Optimize for 500 iters with {'c1': 0.1, 'c2': 0.3, 'w': 0.9, 'k': 5, 'p': 2}
2021-01-31 19:32:06,933 - pyswarms.single.local_best - INFO - Optimization finished | best cost: 758.5302284288225, best pos: [1.15284002e+00 7.23584638e-01 9.35716932e+01 4.35356220e-01
 2.76101423e-08 2.95624002e-06 5.31355032e-06]
2021-01-31 19:32:06,986 - pyswarms.single.local_best - INFO - Optimize for 500 iters with {'c1': 0.1, 'c2': 0.3, 'w': 0.9, 'k': 5, 'p': 2}
2021-01-31 19:32:36,180 - pyswarms.single.local_best - INFO - Optimization finished | best cost: 747.3812378783476, best pos: [1.73961929e+00 1.15478478e+00 9.23823509e+01 1.76942419e-01
 1.91214079e-06 8.18210184e-06 3.39560002e-06]
2021-01-31 19:32:36,237 - pyswarms.single.local_best - INFO - Optimize for 500 iters with {'c1': 0.1, 'c2': 0.3, 'w': 0.9, 'k': 5, 'p': 2}
2021-01-31 19:33:06,206 - pyswarms.single.local_best - INFO - Optimization finished | best cost: 724.6875673528779, best pos: [1.62202660e+00 7.73143243e-01 8.62237414e+01 3.89323959e-01
 5.13705831e-06 3.72319267e-06 1.56346420e-06]
2021-01-31 19:33:06,258 - pyswarms.single.local_best - INFO - Optimize for 500 iters with {'c1': 0.1, 'c2': 0.3, 'w': 0.9, 'k': 5, 'p': 2}
2021-01-31 19:33:36,215 - pyswarms.single.local_best - INFO - Optimization finished | best cost: 732.4500866538722, best pos: [1.76124076e+00 1.11408240e+00 9.31962761e+01 1.83353582e-01
 9.04003523e-07 4.10397639e-06 3.69485290e-06]
2021-01-31 19:33:36,273 - pyswarms.single.local_best - INFO - Optimize for 500 iters with {'c1': 0.1, 'c2': 0.3, 'w': 0.9, 'k': 5, 'p': 2}
2021-01-31 19:34:05,744 - pyswarms.single.local_best - INFO - Optimization finished | best cost: 720.9502845864308, best pos: [1.41593319e+00 6.30119874e-01 8.63147790e+01 5.31234808e-01
 1.52745699e-06 5.03716873e-06 1.45379282e-06]
2021-01-31 19:34:05,798 - pyswarms.single.local_best - INFO - Optimize for 500 iters with {'c1': 0.1, 'c2': 0.3, 'w': 0.9, 'k': 5, 'p': 2}
2021-01-31 19:34:34,451 - pyswarms.single.local_best - INFO - Optimization finished | best cost: 746.4739498004514, best pos: [1.65821026e+00 1.12810510e+00 9.34474363e+01 1.78796901e-01
 1.89115831e-07 6.33477115e-06 4.99606934e-06]
2021-01-31 19:34:34,506 - pyswarms.single.local_best - INFO - Optimize for 500 iters with {'c1': 0.1, 'c2': 0.3, 'w': 0.9, 'k': 5, 'p': 2}
2021-01-31 19:35:04,873 - pyswarms.single.local_best - INFO - Optimization finished | best cost: 763.0797391395889, best pos: [1.66420837e+00 1.26030921e+00 1.10685821e+02 1.05081800e-01
 5.02152739e-06 7.70340770e-06 5.27451133e-06]
2021-01-31 19:35:04,927 - pyswarms.single.local_best - INFO - Optimize for 500 iters with {'c1': 0.1, 'c2': 0.3, 'w': 0.9, 'k': 5, 'p': 2}
2021-01-31 19:35:34,126 - pyswarms.single.local_best - INFO - Optimization finished | best cost: 756.8290696113461, best pos: [1.95054309e+00 1.36140433e+00 9.36517381e+01 9.91643057e-02
 6.89760382e-06 9.07758201e-06 3.60523952e-06]
2021-01-31 19:35:34,193 - pyswarms.single.local_best - INFO - Optimize for 500 iters with {'c1': 0.1, 'c2': 0.3, 'w': 0.9, 'k': 5, 'p': 2}
2021-01-31 19:36:03,720 - pyswarms.single.local_best - INFO - Optimization finished | best cost: 711.1269974018793, best pos: [1.98810310e+00 1.13795687e+00 9.31755900e+01 1.80718348e-01
 2.34640326e-07 1.14538801e-05 6.63483375e-07]
2021-01-31 19:36:03,778 - pyswarms.single.local_best - INFO - Optimize for 500 iters with {'c1': 0.1, 'c2': 0.3, 'w': 0.9, 'k': 5, 'p': 2}
2021-01-31 19:36:33,820 - pyswarms.single.local_best - INFO - Optimization finished | best cost: 754.3499883237962, best pos: [1.58180560e+00 8.72458568e-01 8.94279419e+01 3.05331292e-01
 4.45513223e-07 4.01357025e-06 3.93965144e-06]
2021-01-31 19:36:33,873 - pyswarms.single.local_best - INFO - Optimize for 500 iters with {'c1': 0.1, 'c2': 0.3, 'w': 0.9, 'k': 5, 'p': 2}
2021-01-31 19:37:01,998 - pyswarms.single.local_best - INFO - Optimization finished | best cost: 771.7549097372292, best pos: [1.06107817e+00 6.69082070e-01 9.45920395e+01 4.75905669e-01
 7.54619059e-06 2.27432851e-06 4.26706443e-06]
2021-01-31 19:37:02,058 - pyswarms.single.local_best - INFO - Optimize for 500 iters with {'c1': 0.1, 'c2': 0.3, 'w': 0.9, 'k': 5, 'p': 2}
2021-01-31 19:37:30,350 - pyswarms.single.local_best - INFO - Optimization finished | best cost: 796.8122995896548, best pos: [1.81725598e+00 1.24012002e+00 9.43269731e+01 1.31853837e-01
 6.20926984e-06 1.23924655e-06 4.86672252e-06]
2021-01-31 19:37:30,405 - pyswarms.single.local_best - INFO - Optimize for 500 iters with {'c1': 0.1, 'c2': 0.3, 'w': 0.9, 'k': 5, 'p': 2}
2021-01-31 19:37:59,064 - pyswarms.single.local_best - INFO - Optimization finished | best cost: 802.3616530279247, best pos: [1.03556657e+00 7.01158104e-01 9.44817878e+01 4.46115955e-01
 5.31040902e-08 4.24455771e-06 8.94433802e-06]
2021-01-31 19:37:59,128 - pyswarms.single.local_best - INFO - Optimize for 500 iters with {'c1': 0.1, 'c2': 0.3, 'w': 0.9, 'k': 5, 'p': 2}
2021-01-31 19:38:28,794 - pyswarms.single.local_best - INFO - Optimization finished | best cost: 754.9833853651281, best pos: [1.49399131e+00 7.57168861e-01 8.82123739e+01 4.02843985e-01
 2.43698523e-06 6.26989934e-06 1.37013570e-06]
2021-01-31 19:38:28,857 - pyswarms.single.local_best - INFO - Optimize for 500 iters with {'c1': 0.1, 'c2': 0.3, 'w': 0.9, 'k': 5, 'p': 2}
2021-01-31 19:38:57,356 - pyswarms.single.local_best - INFO - Optimization finished | best cost: 754.0978607032612, best pos: [1.60769281e+00 9.50953628e-01 9.36621460e+01 2.56712034e-01
 4.82496778e-06 4.16418557e-06 2.18570374e-06]
2021-01-31 19:38:57,416 - pyswarms.single.local_best - INFO - Optimize for 500 iters with {'c1': 0.1, 'c2': 0.3, 'w': 0.9, 'k': 5, 'p': 2}
2021-01-31 19:39:26,877 - pyswarms.single.local_best - INFO - Optimization finished | best cost: 763.1835023813646, best pos: [1.42877168e+00 9.30578193e-01 8.82122881e+01 2.82409332e-01
 7.71376020e-07 1.09346832e-05 5.13866951e-06]
2021-01-31 19:39:26,932 - pyswarms.single.local_best - INFO - Optimize for 500 iters with {'c1': 0.1, 'c2': 0.3, 'w': 0.9, 'k': 5, 'p': 2}
2021-01-31 19:39:54,636 - pyswarms.single.local_best - INFO - Optimization finished | best cost: 767.7056834501425, best pos: [1.92165130e+00 9.71836008e-01 9.02418179e+01 2.61444865e-01
 4.35334902e-06 1.27454507e-06 1.19374489e-06]
2021-01-31 19:39:54,694 - pyswarms.single.local_best - INFO - Optimize for 500 iters with {'c1': 0.1, 'c2': 0.3, 'w': 0.9, 'k': 5, 'p': 2}
2021-01-31 19:40:23,220 - pyswarms.single.local_best - INFO - Optimization finished | best cost: 730.8398088604104, best pos: [1.77504953e+00 8.97217613e-01 9.13730260e+01 2.95079213e-01
 2.37138133e-06 4.72455165e-06 7.81495379e-07]
2021-01-31 19:40:23,277 - pyswarms.single.local_best - INFO - Optimize for 500 iters with {'c1': 0.1, 'c2': 0.3, 'w': 0.9, 'k': 5, 'p': 2}
2021-01-31 19:40:52,856 - pyswarms.single.local_best - INFO - Optimization finished | best cost: 760.7544070890535, best pos: [1.59760973e+00 8.54636376e-01 9.18972590e+01 3.14138284e-01
 2.82523950e-06 5.82665602e-06 1.32165466e-06]
2021-01-31 19:40:52,905 - pyswarms.single.local_best - INFO - Optimize for 500 iters with {'c1': 0.1, 'c2': 0.3, 'w': 0.9, 'k': 5, 'p': 2}
2021-01-31 19:41:23,340 - pyswarms.single.local_best - INFO - Optimization finished | best cost: 750.9445062043453, best pos: [1.12871031e+00 9.24293400e-01 1.18041567e+02 2.44385628e-01
 5.71029637e-09 5.84677239e-06 1.13636731e-05]
2021-01-31 19:41:23,398 - pyswarms.single.local_best - INFO - Optimize for 500 iters with {'c1': 0.1, 'c2': 0.3, 'w': 0.9, 'k': 5, 'p': 2}
2021-01-31 19:41:51,728 - pyswarms.single.local_best - INFO - Optimization finished | best cost: 730.9054460989756, best pos: [1.43043481e+00 9.05511167e-01 9.18113975e+01 2.88543351e-01
 1.14600592e-07 1.81877293e-06 5.96686163e-06]
2021-01-31 19:41:51,789 - pyswarms.single.local_best - INFO - Optimize for 500 iters with {'c1': 0.1, 'c2': 0.3, 'w': 0.9, 'k': 5, 'p': 2}
2021-01-31 19:42:21,256 - pyswarms.single.local_best - INFO - Optimization finished | best cost: 712.9622113484106, best pos: [1.48295265e+00 9.27864520e-01 8.77071661e+01 2.93507039e-01
 2.12532329e-06 2.78446009e-07 5.72677019e-06]
2021-01-31 19:42:21,313 - pyswarms.single.local_best - INFO - Optimize for 500 iters with {'c1': 0.1, 'c2': 0.3, 'w': 0.9, 'k': 5, 'p': 2}
2021-01-31 19:42:50,057 - pyswarms.single.local_best - INFO - Optimization finished | best cost: 834.2530601116615, best pos: [1.62800806e+00 9.22066272e-01 9.24148913e+01 2.72277762e-01
 2.99737183e-06 2.32010763e-06 3.07607475e-06]
2021-01-31 19:42:50,119 - pyswarms.single.local_best - INFO - Optimize for 500 iters with {'c1': 0.1, 'c2': 0.3, 'w': 0.9, 'k': 5, 'p': 2}
2021-01-31 19:43:19,085 - pyswarms.single.local_best - INFO - Optimization finished | best cost: 740.8424063608844, best pos: [1.76495797e+00 9.57390393e-01 8.77459768e+01 2.64381201e-01
 1.53253008e-06 9.70067965e-06 1.67535847e-06]
2021-01-31 19:43:19,145 - pyswarms.single.local_best - INFO - Optimize for 500 iters with {'c1': 0.1, 'c2': 0.3, 'w': 0.9, 'k': 5, 'p': 2}
2021-01-31 19:43:50,185 - pyswarms.single.local_best - INFO - Optimization finished | best cost: 785.2248295047272, best pos: [1.48955871e+00 7.81636096e-01 8.73315061e+01 3.92742634e-01
 1.61407097e-06 2.24518482e-06 3.29508144e-06]
2021-01-31 19:43:50,239 - pyswarms.single.local_best - INFO - Optimize for 500 iters with {'c1': 0.1, 'c2': 0.3, 'w': 0.9, 'k': 5, 'p': 2}
2021-01-31 19:44:19,348 - pyswarms.single.local_best - INFO - Optimization finished | best cost: 748.7047961958068, best pos: [1.22712487e+00 8.69101132e-01 9.27785827e+01 3.17260139e-01
 5.21952199e-06 1.07784781e-06 7.32497049e-06]
2021-01-31 19:44:19,397 - pyswarms.single.local_best - INFO - Optimize for 500 iters with {'c1': 0.1, 'c2': 0.3, 'w': 0.9, 'k': 5, 'p': 2}
2021-01-31 19:44:48,783 - pyswarms.single.local_best - INFO - Optimization finished | best cost: 723.2311498122426, best pos: [1.41057314e+00 9.01212358e-01 9.42169384e+01 2.92409436e-01
 1.85442630e-06 1.56830685e-06 4.50790921e-06]
2021-01-31 19:44:48,841 - pyswarms.single.local_best - INFO - Optimize for 500 iters with {'c1': 0.1, 'c2': 0.3, 'w': 0.9, 'k': 5, 'p': 2}
2021-01-31 19:45:16,836 - pyswarms.single.local_best - INFO - Optimization finished | best cost: 767.8920693864146, best pos: [1.18149365e+00 7.63050236e-01 9.16791426e+01 4.00360688e-01
 5.65887438e-08 5.31475476e-06 5.60380964e-06]
2021-01-31 19:45:16,889 - pyswarms.single.local_best - INFO - Optimize for 500 iters with {'c1': 0.1, 'c2': 0.3, 'w': 0.9, 'k': 5, 'p': 2}
2021-01-31 19:45:46,817 - pyswarms.single.local_best - INFO - Optimization finished | best cost: 697.2687374563129, best pos: [1.38000962e+00 8.58143529e-01 9.33519900e+01 3.20267231e-01
 8.81137037e-07 2.03770309e-06 4.78756661e-06]
2021-01-31 19:45:46,877 - pyswarms.single.local_best - INFO - Optimize for 500 iters with {'c1': 0.1, 'c2': 0.3, 'w': 0.9, 'k': 5, 'p': 2}
2021-01-31 19:46:15,184 - pyswarms.single.local_best - INFO - Optimization finished | best cost: 795.6490915303108, best pos: [1.58358314e+00 8.55475743e-01 9.31972634e+01 3.17023105e-01
 7.98104095e-06 1.71137067e-06 8.19951582e-07]
2021-01-31 19:46:15,241 - pyswarms.single.local_best - INFO - Optimize for 500 iters with {'c1': 0.1, 'c2': 0.3, 'w': 0.9, 'k': 5, 'p': 2}
2021-01-31 19:46:44,984 - pyswarms.single.local_best - INFO - Optimization finished | best cost: 761.5634752679305, best pos: [1.92625045e+00 9.10305501e-01 8.74913146e+01 2.82222838e-01
 5.89201416e-08 7.70570309e-06 1.54169096e-06]
2021-01-31 19:46:45,039 - pyswarms.single.local_best - INFO - Optimize for 500 iters with {'c1': 0.1, 'c2': 0.3, 'w': 0.9, 'k': 5, 'p': 2}
2021-01-31 19:47:13,909 - pyswarms.single.local_best - INFO - Optimization finished | best cost: 761.2583609287573, best pos: [1.92090311e+00 1.07129764e+00 9.09403661e+01 2.04447071e-01
 1.36424856e-06 6.99001600e-06 1.77067842e-06]
2021-01-31 19:47:13,962 - pyswarms.single.local_best - INFO - Optimize for 500 iters with {'c1': 0.1, 'c2': 0.3, 'w': 0.9, 'k': 5, 'p': 2}
2021-01-31 19:47:42,881 - pyswarms.single.local_best - INFO - Optimization finished | best cost: 748.2141403481498, best pos: [1.97370948e+00 8.13699192e-01 8.57486134e+01 3.63724820e-01
 4.50990046e-06 1.87299300e-06 6.83499467e-07]
2021-01-31 19:47:42,932 - pyswarms.single.local_best - INFO - Optimize for 500 iters with {'c1': 0.1, 'c2': 0.3, 'w': 0.9, 'k': 5, 'p': 2}
2021-01-31 19:48:12,120 - pyswarms.single.local_best - INFO - Optimization finished | best cost: 735.0028013372602, best pos: [1.82399294e+00 1.16434487e+00 9.25762965e+01 1.50554010e-01
 7.12191881e-06 1.71799282e-06 4.47411160e-06]
2021-01-31 19:48:12,182 - pyswarms.single.local_best - INFO - Optimize for 500 iters with {'c1': 0.1, 'c2': 0.3, 'w': 0.9, 'k': 5, 'p': 2}
2021-01-31 19:48:43,408 - pyswarms.single.local_best - INFO - Optimization finished | best cost: 741.0054635843409, best pos: [1.91378522e+00 1.22302948e+00 8.88597116e+01 1.46536064e-01
 7.42579892e-06 6.76291736e-06 3.22538257e-06]
2021-01-31 19:48:43,467 - pyswarms.single.local_best - INFO - Optimize for 500 iters with {'c1': 0.1, 'c2': 0.3, 'w': 0.9, 'k': 5, 'p': 2}
2021-01-31 19:49:12,927 - pyswarms.single.local_best - INFO - Optimization finished | best cost: 759.169151490634, best pos: [1.94470526e+00 1.00304042e+00 9.06014989e+01 2.46122167e-01
 1.72485607e-06 5.21817843e-06 7.94142855e-07]
2021-01-31 19:49:12,985 - pyswarms.single.local_best - INFO - Optimize for 500 iters with {'c1': 0.1, 'c2': 0.3, 'w': 0.9, 'k': 5, 'p': 2}
2021-01-31 19:49:42,833 - pyswarms.single.local_best - INFO - Optimization finished | best cost: 742.9102883684845, best pos: [1.70716233e+00 1.03491572e+00 9.37347724e+01 2.13677628e-01
 5.95111010e-06 3.53448258e-06 2.22065074e-06]
2021-01-31 19:49:42,890 - pyswarms.single.local_best - INFO - Optimize for 500 iters with {'c1': 0.1, 'c2': 0.3, 'w': 0.9, 'k': 5, 'p': 2}
2021-01-31 19:50:12,082 - pyswarms.single.local_best - INFO - Optimization finished | best cost: 759.0440071455802, best pos: [1.50759813e+00 1.07269396e+00 9.51769468e+01 1.99559428e-01
 1.53050737e-06 4.51466254e-06 6.14037304e-06]
2021-01-31 19:50:12,142 - pyswarms.single.local_best - INFO - Optimize for 500 iters with {'c1': 0.1, 'c2': 0.3, 'w': 0.9, 'k': 5, 'p': 2}
2021-01-31 19:50:42,439 - pyswarms.single.local_best - INFO - Optimization finished | best cost: 734.2588732375074, best pos: [1.52093415e+00 1.19819114e+00 9.54313370e+01 1.52057679e-01
 7.71408283e-07 1.00805306e-05 8.20256876e-06]
2021-01-31 19:50:42,496 - pyswarms.single.local_best - INFO - Optimize for 500 iters with {'c1': 0.1, 'c2': 0.3, 'w': 0.9, 'k': 5, 'p': 2}
2021-01-31 19:51:12,330 - pyswarms.single.local_best - INFO - Optimization finished | best cost: 750.6369472014368, best pos: [1.58872516e+00 9.37914025e-01 9.18042855e+01 2.77278710e-01
 1.22983732e-07 4.71894043e-06 2.92534212e-06]
2021-01-31 19:51:12,382 - pyswarms.single.local_best - INFO - Optimize for 500 iters with {'c1': 0.1, 'c2': 0.3, 'w': 0.9, 'k': 5, 'p': 2}
2021-01-31 19:51:41,109 - pyswarms.single.local_best - INFO - Optimization finished | best cost: 710.8693331188031, best pos: [1.78329559e+00 1.02661974e+00 9.15675112e+01 2.28681411e-01
 7.08851043e-06 1.24890159e-06 1.53215727e-06]
2021-01-31 19:51:41,168 - pyswarms.single.local_best - INFO - Optimize for 500 iters with {'c1': 0.1, 'c2': 0.3, 'w': 0.9, 'k': 5, 'p': 2}
2021-01-31 19:52:10,909 - pyswarms.single.local_best - INFO - Optimization finished | best cost: 830.449307651079, best pos: [1.33145277e+00 8.61665093e-01 9.52401203e+01 3.11381140e-01
 7.07139393e-06 1.12660564e-06 4.55870793e-06]
2021-01-31 19:52:10,969 - pyswarms.single.local_best - INFO - Optimize for 500 iters with {'c1': 0.1, 'c2': 0.3, 'w': 0.9, 'k': 5, 'p': 2}
2021-01-31 19:52:41,735 - pyswarms.single.local_best - INFO - Optimization finished | best cost: 749.9818815763947, best pos: [1.83815206e+00 1.05255049e+00 9.36669394e+01 2.01807709e-01
 7.58380449e-06 4.38054871e-06 1.09553227e-06]
2021-01-31 19:52:41,787 - pyswarms.single.local_best - INFO - Optimize for 500 iters with {'c1': 0.1, 'c2': 0.3, 'w': 0.9, 'k': 5, 'p': 2}
2021-01-31 19:53:11,220 - pyswarms.single.local_best - INFO - Optimization finished | best cost: 770.1735236046335, best pos: [1.29341935e+00 8.47484770e-01 9.41178957e+01 3.25965646e-01
 1.10867900e-07 4.79572421e-06 5.74088496e-06]
2021-01-31 19:53:11,274 - pyswarms.single.local_best - INFO - Optimize for 500 iters with {'c1': 0.1, 'c2': 0.3, 'w': 0.9, 'k': 5, 'p': 2}
2021-01-31 19:53:40,555 - pyswarms.single.local_best - INFO - Optimization finished | best cost: 747.9523516896219, best pos: [1.22762630e+00 5.92641939e-01 8.97073970e+01 5.86026184e-01
 6.05629715e-06 2.32624851e-06 5.26835823e-07]
2021-01-31 19:53:40,619 - pyswarms.single.local_best - INFO - Optimize for 500 iters with {'c1': 0.1, 'c2': 0.3, 'w': 0.9, 'k': 5, 'p': 2}
2021-01-31 19:54:10,029 - pyswarms.single.local_best - INFO - Optimization finished | best cost: 757.8946453786347, best pos: [1.54371306e+00 8.47407690e-01 9.20968485e+01 3.26812619e-01
 3.51699834e-06 3.51470612e-06 1.75643600e-06]
2021-01-31 19:54:10,089 - pyswarms.single.local_best - INFO - Optimize for 500 iters with {'c1': 0.1, 'c2': 0.3, 'w': 0.9, 'k': 5, 'p': 2}
2021-01-31 19:54:38,161 - pyswarms.single.local_best - INFO - Optimization finished | best cost: 789.7831471375106, best pos: [1.05399250e+00 6.37037892e-01 9.22477204e+01 5.33110023e-01
 3.28464317e-07 6.87432017e-06 3.55207164e-06]
2021-01-31 19:54:38,220 - pyswarms.single.local_best - INFO - Optimize for 500 iters with {'c1': 0.1, 'c2': 0.3, 'w': 0.9, 'k': 5, 'p': 2}
2021-01-31 19:55:05,891 - pyswarms.single.local_best - INFO - Optimization finished | best cost: 768.4601727298636, best pos: [1.65185757e+00 7.95808562e-01 8.70201837e+01 3.60976045e-01
 2.37847911e-06 4.44076700e-06 2.47145044e-06]
2021-01-31 19:55:05,952 - pyswarms.single.local_best - INFO - Optimize for 500 iters with {'c1': 0.1, 'c2': 0.3, 'w': 0.9, 'k': 5, 'p': 2}
2021-01-31 19:55:35,118 - pyswarms.single.local_best - INFO - Optimization finished | best cost: 718.4473281949882, best pos: [1.68083486e+00 8.77442907e-01 9.27239911e+01 2.97710496e-01
 1.19073712e-06 6.38348296e-06 9.00721400e-07]
2021-01-31 19:55:35,173 - pyswarms.single.local_best - INFO - Optimize for 500 iters with {'c1': 0.1, 'c2': 0.3, 'w': 0.9, 'k': 5, 'p': 2}
2021-01-31 19:56:02,121 - pyswarms.single.local_best - INFO - Optimization finished | best cost: 741.8006109762862, best pos: [1.32471463e+00 1.06586644e+00 9.56678020e+01 2.16965240e-01
 2.13581301e-06 3.50911303e-06 8.60073971e-06]
2021-01-31 19:56:02,178 - pyswarms.single.local_best - INFO - Optimize for 500 iters with {'c1': 0.1, 'c2': 0.3, 'w': 0.9, 'k': 5, 'p': 2}
2021-01-31 19:56:29,512 - pyswarms.single.local_best - INFO - Optimization finished | best cost: 752.9345891681279, best pos: [1.99312935e+00 9.82127541e-01 8.62351510e+01 2.53439448e-01
 6.84662292e-06 7.37128341e-06 1.46464211e-07]
2021-01-31 19:56:29,566 - pyswarms.single.local_best - INFO - Optimize for 500 iters with {'c1': 0.1, 'c2': 0.3, 'w': 0.9, 'k': 5, 'p': 2}
2021-01-31 19:56:58,842 - pyswarms.single.local_best - INFO - Optimization finished | best cost: 736.8495012167702, best pos: [1.06525178e+00 6.82013017e-01 9.34283618e+01 4.73731101e-01
 2.72602055e-07 4.40568801e-06 5.66735889e-06]
2021-01-31 19:56:58,903 - pyswarms.single.local_best - INFO - Optimize for 500 iters with {'c1': 0.1, 'c2': 0.3, 'w': 0.9, 'k': 5, 'p': 2}
2021-01-31 19:57:28,232 - pyswarms.single.local_best - INFO - Optimization finished | best cost: 779.464661274565, best pos: [1.83043319e+00 1.49568274e+00 1.07078282e+02 5.65004470e-02
 3.33862136e-06 6.94989381e-06 7.31825877e-06]
2021-01-31 19:57:28,291 - pyswarms.single.local_best - INFO - Optimize for 500 iters with {'c1': 0.1, 'c2': 0.3, 'w': 0.9, 'k': 5, 'p': 2}
2021-01-31 19:57:56,578 - pyswarms.single.local_best - INFO - Optimization finished | best cost: 725.5640227113569, best pos: [1.14810309e+00 7.31640446e-01 9.44717561e+01 4.30084169e-01
 2.28645479e-07 1.11046905e-06 5.75375366e-06]
2021-01-31 19:57:56,636 - pyswarms.single.local_best - INFO - Optimize for 500 iters with {'c1': 0.1, 'c2': 0.3, 'w': 0.9, 'k': 5, 'p': 2}
2021-01-31 19:58:26,222 - pyswarms.single.local_best - INFO - Optimization finished | best cost: 724.4934997162443, best pos: [1.43687274e+00 9.20171026e-01 8.95667569e+01 2.91253135e-01
 4.18711884e-06 3.86819862e-06 4.60251529e-06]
2021-01-31 19:58:26,273 - pyswarms.single.local_best - INFO - Optimize for 500 iters with {'c1': 0.1, 'c2': 0.3, 'w': 0.9, 'k': 5, 'p': 2}
2021-01-31 19:58:55,633 - pyswarms.single.local_best - INFO - Optimization finished | best cost: 748.2209078513524, best pos: [1.55477994e+00 8.53424304e-01 9.29329086e+01 3.13593736e-01
 5.08828679e-06 3.70451452e-06 1.52468278e-06]
2021-01-31 19:58:55,690 - pyswarms.single.local_best - INFO - Optimize for 500 iters with {'c1': 0.1, 'c2': 0.3, 'w': 0.9, 'k': 5, 'p': 2}
2021-01-31 19:59:25,335 - pyswarms.single.local_best - INFO - Optimization finished | best cost: 712.4826735313493, best pos: [1.54839660e+00 6.99490442e-01 8.70547005e+01 4.62062325e-01
 5.59025828e-08 5.42845035e-06 1.00724593e-06]
2021-01-31 19:59:25,393 - pyswarms.single.local_best - INFO - Optimize for 500 iters with {'c1': 0.1, 'c2': 0.3, 'w': 0.9, 'k': 5, 'p': 2}
2021-01-31 19:59:54,318 - pyswarms.single.local_best - INFO - Optimization finished | best cost: 764.847631902061, best pos: [1.78086867e+00 1.24804265e+00 9.51163387e+01 1.25989527e-01
 1.16502702e-06 2.57041660e-06 6.40113862e-06]
2021-01-31 19:59:54,375 - pyswarms.single.local_best - INFO - Optimize for 500 iters with {'c1': 0.1, 'c2': 0.3, 'w': 0.9, 'k': 5, 'p': 2}
2021-01-31 20:00:25,774 - pyswarms.single.local_best - INFO - Optimization finished | best cost: 758.8413553257365, best pos: [1.22815204e+00 6.94882195e-01 8.77997670e+01 4.65773263e-01
 5.51859787e-06 3.37337016e-06 4.03800700e-06]
2021-01-31 20:00:25,832 - pyswarms.single.local_best - INFO - Optimize for 500 iters with {'c1': 0.1, 'c2': 0.3, 'w': 0.9, 'k': 5, 'p': 2}
2021-01-31 20:00:54,543 - pyswarms.single.local_best - INFO - Optimization finished | best cost: 752.1242145804198, best pos: [1.74784654e+00 7.86167489e-01 8.74866668e+01 3.68159396e-01
 3.59874439e-08 8.81411352e-06 5.13179087e-07]
2021-01-31 20:00:54,610 - pyswarms.single.local_best - INFO - Optimize for 500 iters with {'c1': 0.1, 'c2': 0.3, 'w': 0.9, 'k': 5, 'p': 2}
2021-01-31 20:01:23,872 - pyswarms.single.local_best - INFO - Optimization finished | best cost: 776.5929922714676, best pos: [1.34624368e+00 8.34694820e-01 9.52191151e+01 3.32123912e-01
 1.87666840e-07 5.33239851e-06 3.39727759e-06]
2021-01-31 20:01:23,920 - pyswarms.single.local_best - INFO - Optimize for 500 iters with {'c1': 0.1, 'c2': 0.3, 'w': 0.9, 'k': 5, 'p': 2}
2021-01-31 20:01:54,077 - pyswarms.single.local_best - INFO - Optimization finished | best cost: 725.1486750800739, best pos: [1.25843903e+00 8.80844380e-01 9.53801741e+01 3.02053448e-01
 5.91511803e-06 5.42878961e-06 5.38431022e-06]
2021-01-31 20:01:54,136 - pyswarms.single.local_best - INFO - Optimize for 500 iters with {'c1': 0.1, 'c2': 0.3, 'w': 0.9, 'k': 5, 'p': 2}
2021-01-31 20:02:22,863 - pyswarms.single.local_best - INFO - Optimization finished | best cost: 762.5716628422019, best pos: [1.44944708e+00 8.30790994e-01 9.49839810e+01 3.35376276e-01
 6.77524428e-06 5.76125312e-06 6.06727714e-08]
2021-01-31 20:02:22,928 - pyswarms.single.local_best - INFO - Optimize for 500 iters with {'c1': 0.1, 'c2': 0.3, 'w': 0.9, 'k': 5, 'p': 2}
2021-01-31 20:02:52,373 - pyswarms.single.local_best - INFO - Optimization finished | best cost: 761.912129098362, best pos: [1.78018592e+00 1.03911045e+00 8.70441598e+01 2.22538770e-01
 1.61832618e-07 3.51991804e-06 4.93879634e-06]
2021-01-31 20:02:52,427 - pyswarms.single.local_best - INFO - Optimize for 500 iters with {'c1': 0.1, 'c2': 0.3, 'w': 0.9, 'k': 5, 'p': 2}
2021-01-31 20:03:21,960 - pyswarms.single.local_best - INFO - Optimization finished | best cost: 736.6372817699762, best pos: [1.58508935e+00 9.23946264e-01 8.99198346e+01 2.87472746e-01
 1.37747881e-06 3.30777164e-06 3.36776788e-06]
2021-01-31 20:03:22,010 - pyswarms.single.local_best - INFO - Optimize for 500 iters with {'c1': 0.1, 'c2': 0.3, 'w': 0.9, 'k': 5, 'p': 2}
2021-01-31 20:03:51,940 - pyswarms.single.local_best - INFO - Optimization finished | best cost: 751.6097666753342, best pos: [1.31918487e+00 7.43076247e-01 9.06749815e+01 4.11866647e-01
 2.65055708e-06 4.86999284e-06 2.66623939e-06]
2021-01-31 20:03:51,994 - pyswarms.single.local_best - INFO - Optimize for 500 iters with {'c1': 0.1, 'c2': 0.3, 'w': 0.9, 'k': 5, 'p': 2}
2021-01-31 20:04:22,146 - pyswarms.single.local_best - INFO - Optimization finished | best cost: 721.4251022477495, best pos: [1.93381276e+00 8.81843835e-01 8.74190870e+01 2.99958068e-01
 4.53482102e-06 5.79703491e-06 3.52306924e-07]
2021-01-31 20:04:22,211 - pyswarms.single.local_best - INFO - Optimize for 500 iters with {'c1': 0.1, 'c2': 0.3, 'w': 0.9, 'k': 5, 'p': 2}
2021-01-31 20:04:50,586 - pyswarms.single.local_best - INFO - Optimization finished | best cost: 796.9024062604864, best pos: [1.69090826e+00 1.06335446e+00 9.38057954e+01 1.96464285e-01
 1.98478216e-07 5.84082146e-06 4.47638319e-06]
2021-01-31 20:04:50,643 - pyswarms.single.local_best - INFO - Optimize for 500 iters with {'c1': 0.1, 'c2': 0.3, 'w': 0.9, 'k': 5, 'p': 2}
2021-01-31 20:05:18,976 - pyswarms.single.local_best - INFO - Optimization finished | best cost: 792.6043318138176, best pos: [1.96236923e+00 1.19100018e+00 9.28073589e+01 1.50853350e-01
 1.00734019e-05 2.43564683e-06 1.68984516e-06]
2021-01-31 20:05:19,034 - pyswarms.single.local_best - INFO - Optimize for 500 iters with {'c1': 0.1, 'c2': 0.3, 'w': 0.9, 'k': 5, 'p': 2}
2021-01-31 20:05:47,998 - pyswarms.single.local_best - INFO - Optimization finished | best cost: 715.9174472015665, best pos: [1.97250841e+00 1.09885798e+00 8.81243456e+01 1.90135952e-01
 5.08246084e-06 6.22507285e-06 2.47884837e-06]
2021-01-31 20:05:48,060 - pyswarms.single.local_best - INFO - Optimize for 500 iters with {'c1': 0.1, 'c2': 0.3, 'w': 0.9, 'k': 5, 'p': 2}
2021-01-31 20:06:15,471 - pyswarms.single.local_best - INFO - Optimization finished | best cost: 751.3656443420421, best pos: [1.78499773e+00 9.78104630e-01 8.91165521e+01 2.44087498e-01
 1.65034722e-06 1.11039660e-05 1.82005753e-06]
2021-01-31 20:06:15,529 - pyswarms.single.local_best - INFO - Optimize for 500 iters with {'c1': 0.1, 'c2': 0.3, 'w': 0.9, 'k': 5, 'p': 2}
2021-01-31 20:06:43,258 - pyswarms.single.local_best - INFO - Optimization finished | best cost: 786.1719077680532, best pos: [1.32010651e+00 8.02969014e-01 9.32860369e+01 3.46362614e-01
 4.78022322e-07 7.87370633e-06 4.35866432e-06]
2021-01-31 20:06:43,316 - pyswarms.single.local_best - INFO - Optimize for 500 iters with {'c1': 0.1, 'c2': 0.3, 'w': 0.9, 'k': 5, 'p': 2}
2021-01-31 20:07:11,267 - pyswarms.single.local_best - INFO - Optimization finished | best cost: 801.8519335939382, best pos: [1.17340593e+00 7.29917967e-01 9.12624680e+01 4.26472764e-01
 1.15434698e-06 5.59671462e-06 5.26598154e-06]
2021-01-31 20:07:11,323 - pyswarms.single.local_best - INFO - Optimize for 500 iters with {'c1': 0.1, 'c2': 0.3, 'w': 0.9, 'k': 5, 'p': 2}
2021-01-31 20:07:39,129 - pyswarms.single.local_best - INFO - Optimization finished | best cost: 775.2988238343936, best pos: [1.91773921e+00 1.14293740e+00 9.28945883e+01 1.67031200e-01
 6.53005792e-06 3.60608307e-06 2.12725144e-06]
2021-01-31 20:07:39,187 - pyswarms.single.local_best - INFO - Optimize for 500 iters with {'c1': 0.1, 'c2': 0.3, 'w': 0.9, 'k': 5, 'p': 2}
2021-01-31 20:08:08,090 - pyswarms.single.local_best - INFO - Optimization finished | best cost: 686.9733400425122, best pos: [1.90442880e+00 1.17824593e+00 9.35528790e+01 1.56921199e-01
 4.85138263e-06 5.30652738e-06 2.19117300e-06]
2021-01-31 20:08:08,143 - pyswarms.single.local_best - INFO - Optimize for 500 iters with {'c1': 0.1, 'c2': 0.3, 'w': 0.9, 'k': 5, 'p': 2}
2021-01-31 20:08:35,684 - pyswarms.single.local_best - INFO - Optimization finished | best cost: 774.0746250555707, best pos: [1.96174020e+00 9.86044004e-01 8.76942871e+01 2.50506076e-01
 2.51627480e-06 6.97131986e-06 1.14795583e-06]
2021-01-31 20:08:35,748 - pyswarms.single.local_best - INFO - Optimize for 500 iters with {'c1': 0.1, 'c2': 0.3, 'w': 0.9, 'k': 5, 'p': 2}
2021-01-31 20:09:02,832 - pyswarms.single.local_best - INFO - Optimization finished | best cost: 882.2980206477949, best pos: [1.34349046e+00 8.05602984e-01 9.28338050e+01 4.06838833e-01
 3.43151638e-07 3.41704478e-06 3.06887459e-06]
2021-01-31 20:09:02,893 - pyswarms.single.local_best - INFO - Optimize for 500 iters with {'c1': 0.1, 'c2': 0.3, 'w': 0.9, 'k': 5, 'p': 2}
2021-01-31 20:09:29,993 - pyswarms.single.local_best - INFO - Optimization finished | best cost: 887.9388155971224, best pos: [1.78878199e+00 9.48643130e-01 8.70200680e+01 3.21213256e-01
 3.69432086e-06 2.68256906e-06 2.58339947e-06]
2021-01-31 20:09:30,051 - pyswarms.single.local_best - INFO - Optimize for 500 iters with {'c1': 0.1, 'c2': 0.3, 'w': 0.9, 'k': 5, 'p': 2}
2021-01-31 20:09:57,707 - pyswarms.single.local_best - INFO - Optimization finished | best cost: 826.0815564370444, best pos: [1.93621353e+00 1.06713270e+00 8.80726043e+01 2.43237287e-01
 3.28278535e-06 1.00265272e-06 3.25439417e-06]
2021-01-31 20:09:57,766 - pyswarms.single.local_best - INFO - Optimize for 500 iters with {'c1': 0.1, 'c2': 0.3, 'w': 0.9, 'k': 5, 'p': 2}
2021-01-31 20:10:25,273 - pyswarms.single.local_best - INFO - Optimization finished | best cost: 969.9804393555224, best pos: [1.80113008e+00 9.07565705e-01 8.80146689e+01 3.22263475e-01
 2.03924504e-06 2.41405853e-06 3.72945050e-06]
2021-01-31 20:10:25,332 - pyswarms.single.local_best - INFO - Optimize for 500 iters with {'c1': 0.1, 'c2': 0.3, 'w': 0.9, 'k': 5, 'p': 2}
2021-01-31 20:10:51,616 - pyswarms.single.local_best - INFO - Optimization finished | best cost: 960.7947276304161, best pos: [1.79719958e+00 9.62881764e-01 9.33201586e+01 2.78801167e-01
 1.79916417e-06 3.19598468e-06 2.00954813e-06]
2021-01-31 20:10:51,676 - pyswarms.single.local_best - INFO - Optimize for 500 iters with {'c1': 0.1, 'c2': 0.3, 'w': 0.9, 'k': 5, 'p': 2}
2021-01-31 20:11:18,335 - pyswarms.single.local_best - INFO - Optimization finished | best cost: 888.1633044658828, best pos: [1.83439263e+00 6.78390121e-01 8.89221698e+01 5.22620696e-01
 2.15892920e-06 2.10294495e-06 1.09573396e-06]
2021-01-31 20:11:18,404 - pyswarms.single.local_best - INFO - Optimize for 500 iters with {'c1': 0.1, 'c2': 0.3, 'w': 0.9, 'k': 5, 'p': 2}
2021-01-31 20:11:45,658 - pyswarms.single.local_best - INFO - Optimization finished | best cost: 889.2382987297307, best pos: [1.62457484e+00 1.06057128e+00 9.31225908e+01 2.43405103e-01
 3.08017232e-06 1.87047249e-06 3.10820684e-06]
2021-01-31 20:11:45,707 - pyswarms.single.local_best - INFO - Optimize for 500 iters with {'c1': 0.1, 'c2': 0.3, 'w': 0.9, 'k': 5, 'p': 2}
2021-01-31 20:12:13,085 - pyswarms.single.local_best - INFO - Optimization finished | best cost: 894.1573640426867, best pos: [1.67117859e+00 7.88470485e-01 8.80610256e+01 4.35016767e-01
 3.24296686e-06 2.39128683e-06 1.89002702e-06]
2021-01-31 20:12:13,145 - pyswarms.single.local_best - INFO - Optimize for 500 iters with {'c1': 0.1, 'c2': 0.3, 'w': 0.9, 'k': 5, 'p': 2}
2021-01-31 20:12:39,094 - pyswarms.single.local_best - INFO - Optimization finished | best cost: 915.5458232973574, best pos: [1.93475855e+00 7.69111456e-01 8.78402068e+01 4.44951073e-01
 2.24108335e-06 1.89952778e-06 1.60468573e-06]
2021-01-31 20:12:39,144 - pyswarms.single.local_best - INFO - Optimize for 500 iters with {'c1': 0.1, 'c2': 0.3, 'w': 0.9, 'k': 5, 'p': 2}
2021-01-31 20:13:05,916 - pyswarms.single.local_best - INFO - Optimization finished | best cost: 943.991186682959, best pos: [1.47843075e+00 7.51616218e-01 8.79483814e+01 4.55438861e-01
 3.62150688e-06 2.41639823e-06 3.42654814e-06]
2021-01-31 20:13:05,975 - pyswarms.single.local_best - INFO - Optimize for 500 iters with {'c1': 0.1, 'c2': 0.3, 'w': 0.9, 'k': 5, 'p': 2}
2021-01-31 20:13:32,885 - pyswarms.single.local_best - INFO - Optimization finished | best cost: 913.9785695981757, best pos: [1.49412368e+00 9.62210267e-01 9.32677947e+01 3.06629482e-01
 2.77736101e-06 3.25010822e-06 2.14120826e-06]
2021-01-31 20:13:32,948 - pyswarms.single.local_best - INFO - Optimize for 500 iters with {'c1': 0.1, 'c2': 0.3, 'w': 0.9, 'k': 5, 'p': 2}
2021-01-31 20:13:59,437 - pyswarms.single.local_best - INFO - Optimization finished | best cost: 853.7290905530141, best pos: [1.33158889e+00 8.32434336e-01 9.35328780e+01 3.86049085e-01
 2.85553497e-06 2.26295373e-06 2.96367820e-06]
2021-01-31 20:13:59,498 - pyswarms.single.local_best - INFO - Optimize for 500 iters with {'c1': 0.1, 'c2': 0.3, 'w': 0.9, 'k': 5, 'p': 2}
2021-01-31 20:14:26,129 - pyswarms.single.local_best - INFO - Optimization finished | best cost: 939.817563641525, best pos: [1.99389328e+00 6.36760852e-01 8.77942408e+01 5.98555564e-01
 2.15847508e-06 1.79211947e-06 3.71411220e-07]
2021-01-31 20:14:26,194 - pyswarms.single.local_best - INFO - Optimize for 500 iters with {'c1': 0.1, 'c2': 0.3, 'w': 0.9, 'k': 5, 'p': 2}
2021-01-31 20:14:52,696 - pyswarms.single.local_best - INFO - Optimization finished | best cost: 836.6107963402798, best pos: [1.48692633e+00 8.42199867e-01 9.35405525e+01 3.85427400e-01
 1.75078474e-06 2.51474474e-06 1.53842887e-06]
2021-01-31 20:14:52,747 - pyswarms.single.local_best - INFO - Optimize for 500 iters with {'c1': 0.1, 'c2': 0.3, 'w': 0.9, 'k': 5, 'p': 2}
2021-01-31 20:15:20,434 - pyswarms.single.local_best - INFO - Optimization finished | best cost: 863.6956216331735, best pos: [1.90165151e+00 6.68517510e-01 8.76782928e+01 5.55263484e-01
 3.32153343e-06 1.07009438e-07 1.57160830e-06]
2021-01-31 20:15:20,495 - pyswarms.single.local_best - INFO - Optimize for 500 iters with {'c1': 0.1, 'c2': 0.3, 'w': 0.9, 'k': 5, 'p': 2}
2021-01-31 20:15:47,203 - pyswarms.single.local_best - INFO - Optimization finished | best cost: 953.8890214204545, best pos: [1.78964987e+00 6.55925509e-01 8.58905479e+01 5.67592907e-01
 1.69652860e-06 2.59571855e-06 2.82851175e-06]
2021-01-31 20:15:47,266 - pyswarms.single.local_best - INFO - Optimize for 500 iters with {'c1': 0.1, 'c2': 0.3, 'w': 0.9, 'k': 5, 'p': 2}
2021-01-31 20:16:13,358 - pyswarms.single.local_best - INFO - Optimization finished | best cost: 927.2968234177437, best pos: [1.92113236e+00 8.75342918e-01 8.79089540e+01 3.64822109e-01
 1.96097839e-06 2.96088880e-06 1.81653620e-06]
2021-01-31 20:16:13,414 - pyswarms.single.local_best - INFO - Optimize for 500 iters with {'c1': 0.1, 'c2': 0.3, 'w': 0.9, 'k': 5, 'p': 2}
2021-01-31 20:16:39,453 - pyswarms.single.local_best - INFO - Optimization finished | best cost: 888.9739863604077, best pos: [1.18928503e+00 6.24779581e-01 8.75608431e+01 6.29860684e-01
 3.44192660e-06 2.51240059e-06 3.33610873e-06]
2021-01-31 20:16:39,514 - pyswarms.single.local_best - INFO - Optimize for 500 iters with {'c1': 0.1, 'c2': 0.3, 'w': 0.9, 'k': 5, 'p': 2}
2021-01-31 20:17:06,642 - pyswarms.single.local_best - INFO - Optimization finished | best cost: 879.7414643971189, best pos: [1.71938376e+00 7.58894609e-01 8.77546557e+01 4.57995372e-01
 3.12561272e-06 1.35018897e-06 2.29531823e-06]
2021-01-31 20:17:06,688 - pyswarms.single.local_best - INFO - Optimize for 500 iters with {'c1': 0.1, 'c2': 0.3, 'w': 0.9, 'k': 5, 'p': 2}
2021-01-31 20:17:34,052 - pyswarms.single.local_best - INFO - Optimization finished | best cost: 884.4959739718622, best pos: [1.86483411e+00 7.24912855e-01 8.78242236e+01 4.88015913e-01
 2.20344579e-06 1.11787646e-06 1.87918408e-06]
2021-01-31 20:17:34,114 - pyswarms.single.local_best - INFO - Optimize for 500 iters with {'c1': 0.1, 'c2': 0.3, 'w': 0.9, 'k': 5, 'p': 2}
2021-01-31 20:18:00,996 - pyswarms.single.local_best - INFO - Optimization finished | best cost: 897.0106663012351, best pos: [1.83349303e+00 8.38515295e-01 8.71535215e+01 4.02431792e-01
 2.57304572e-06 2.59766354e-06 1.77293904e-06]
2021-01-31 20:18:01,057 - pyswarms.single.local_best - INFO - Optimize for 500 iters with {'c1': 0.1, 'c2': 0.3, 'w': 0.9, 'k': 5, 'p': 2}
2021-01-31 20:18:27,273 - pyswarms.single.local_best - INFO - Optimization finished | best cost: 918.0584713691456, best pos: [1.99541875e+00 6.63391336e-01 8.62990238e+01 5.61535933e-01
 1.93663572e-06 3.20739621e-06 1.03258485e-06]
2021-01-31 20:18:27,330 - pyswarms.single.local_best - INFO - Optimize for 500 iters with {'c1': 0.1, 'c2': 0.3, 'w': 0.9, 'k': 5, 'p': 2}
2021-01-31 20:18:53,660 - pyswarms.single.local_best - INFO - Optimization finished | best cost: 968.2229112852247, best pos: [1.83570320e+00 1.05561964e+00 9.32205956e+01 2.52137839e-01
 3.56490499e-06 1.31559972e-06 1.56219370e-06]
2021-01-31 20:18:53,721 - pyswarms.single.local_best - INFO - Optimize for 500 iters with {'c1': 0.1, 'c2': 0.3, 'w': 0.9, 'k': 5, 'p': 2}
2021-01-31 20:19:19,990 - pyswarms.single.local_best - INFO - Optimization finished | best cost: 894.2745394388957, best pos: [1.34989891e+00 6.29140423e-01 8.72481906e+01 6.10793767e-01
 2.32893552e-06 1.76185208e-06 3.46118599e-06]
2021-01-31 20:19:20,052 - pyswarms.single.local_best - INFO - Optimize for 500 iters with {'c1': 0.1, 'c2': 0.3, 'w': 0.9, 'k': 5, 'p': 2}
2021-01-31 20:19:47,268 - pyswarms.single.local_best - INFO - Optimization finished | best cost: 935.3902225203816, best pos: [1.86235301e+00 8.05189093e-01 8.54259673e+01 4.17821031e-01
 1.82443888e-06 3.31355051e-06 3.09559077e-06]
2021-01-31 20:19:47,331 - pyswarms.single.local_best - INFO - Optimize for 500 iters with {'c1': 0.1, 'c2': 0.3, 'w': 0.9, 'k': 5, 'p': 2}
2021-01-31 20:20:14,135 - pyswarms.single.local_best - INFO - Optimization finished | best cost: 894.6812558718913, best pos: [1.88271915e+00 8.07793913e-01 8.82261207e+01 3.96114809e-01
 1.71853755e-06 1.82780338e-06 2.71060230e-06]
2021-01-31 20:20:14,194 - pyswarms.single.local_best - INFO - Optimize for 500 iters with {'c1': 0.1, 'c2': 0.3, 'w': 0.9, 'k': 5, 'p': 2}
2021-01-31 20:20:41,496 - pyswarms.single.local_best - INFO - Optimization finished | best cost: 932.1536712141309, best pos: [1.49452398e+00 6.56150950e-01 8.71662646e+01 5.72704850e-01
 1.56156828e-06 1.80955606e-06 3.32045788e-06]
2021-01-31 20:20:41,556 - pyswarms.single.local_best - INFO - Optimize for 500 iters with {'c1': 0.1, 'c2': 0.3, 'w': 0.9, 'k': 5, 'p': 2}
2021-01-31 20:21:07,919 - pyswarms.single.local_best - INFO - Optimization finished | best cost: 944.0199162008505, best pos: [1.88505110e+00 1.07573141e+00 9.35841422e+01 2.32258009e-01
 2.23856436e-06 1.80319607e-06 1.99980904e-06]
2021-01-31 20:21:07,974 - pyswarms.single.local_best - INFO - Optimize for 500 iters with {'c1': 0.1, 'c2': 0.3, 'w': 0.9, 'k': 5, 'p': 2}
2021-01-31 20:21:34,262 - pyswarms.single.local_best - INFO - Optimization finished | best cost: 912.226015706296, best pos: [1.39669179e+00 7.95200390e-01 8.93101966e+01 4.19131700e-01
 3.02556571e-06 2.08915967e-06 3.72853645e-06]
2021-01-31 20:21:34,332 - pyswarms.single.local_best - INFO - Optimize for 500 iters with {'c1': 0.1, 'c2': 0.3, 'w': 0.9, 'k': 5, 'p': 2}
2021-01-31 20:22:01,170 - pyswarms.single.local_best - INFO - Optimization finished | best cost: 925.1903790573398, best pos: [1.38155594e+00 5.99707615e-01 8.77195562e+01 6.57075397e-01
 1.64703348e-06 1.93418280e-06 2.67538225e-06]
2021-01-31 20:22:01,225 - pyswarms.single.local_best - INFO - Optimize for 500 iters with {'c1': 0.1, 'c2': 0.3, 'w': 0.9, 'k': 5, 'p': 2}
2021-01-31 20:22:27,144 - pyswarms.single.local_best - INFO - Optimization finished | best cost: 892.0747650373443, best pos: [1.81598131e+00 9.76323312e-01 9.34472465e+01 2.79438128e-01
 2.27081583e-06 9.71473115e-07 2.03852856e-06]
2021-01-31 20:22:27,203 - pyswarms.single.local_best - INFO - Optimize for 500 iters with {'c1': 0.1, 'c2': 0.3, 'w': 0.9, 'k': 5, 'p': 2}
2021-01-31 20:22:52,861 - pyswarms.single.local_best - INFO - Optimization finished | best cost: 927.9960540237331, best pos: [1.67758042e+00 5.87776423e-01 8.77216422e+01 6.82488742e-01
 2.46839964e-06 2.04442588e-06 5.16838065e-07]
2021-01-31 20:22:52,918 - pyswarms.single.local_best - INFO - Optimize for 500 iters with {'c1': 0.1, 'c2': 0.3, 'w': 0.9, 'k': 5, 'p': 2}
2021-01-31 20:23:17,959 - pyswarms.single.local_best - INFO - Optimization finished | best cost: 953.4468600673574, best pos: [1.79884065e+00 7.29942771e-01 8.75346635e+01 4.89047523e-01
 3.66416426e-06 8.54640496e-08 2.17642029e-06]
2021-01-31 20:23:18,019 - pyswarms.single.local_best - INFO - Optimize for 500 iters with {'c1': 0.1, 'c2': 0.3, 'w': 0.9, 'k': 5, 'p': 2}
2021-01-31 20:23:44,466 - pyswarms.single.local_best - INFO - Optimization finished | best cost: 891.6277757463768, best pos: [1.80908415e+00 9.01746581e-01 8.77532027e+01 3.37125390e-01
 2.88604692e-06 2.43537049e-06 2.73489531e-06]
2021-01-31 20:23:44,518 - pyswarms.single.local_best - INFO - Optimize for 500 iters with {'c1': 0.1, 'c2': 0.3, 'w': 0.9, 'k': 5, 'p': 2}
2021-01-31 20:24:11,318 - pyswarms.single.local_best - INFO - Optimization finished | best cost: 939.275225792335, best pos: [1.94854113e+00 6.87018058e-01 8.49063301e+01 5.38025246e-01
 3.45644768e-06 3.15266300e-08 3.53827168e-06]
2021-01-31 20:24:11,376 - pyswarms.single.local_best - INFO - Optimize for 500 iters with {'c1': 0.1, 'c2': 0.3, 'w': 0.9, 'k': 5, 'p': 2}
2021-01-31 20:24:37,600 - pyswarms.single.local_best - INFO - Optimization finished | best cost: 993.8059019797779, best pos: [1.61749943e+00 1.02924352e+00 9.28532963e+01 2.55582687e-01
 2.83463863e-06 2.03103675e-06 3.48029439e-06]
2021-01-31 20:24:37,663 - pyswarms.single.local_best - INFO - Optimize for 500 iters with {'c1': 0.1, 'c2': 0.3, 'w': 0.9, 'k': 5, 'p': 2}
2021-01-31 20:25:03,906 - pyswarms.single.local_best - INFO - Optimization finished | best cost: 927.1358129302615, best pos: [1.69231162e+00 6.92191889e-01 8.65811843e+01 5.32987264e-01
 3.49819246e-06 3.66559934e-06 1.24431645e-06]
2021-01-31 20:25:03,965 - pyswarms.single.local_best - INFO - Optimize for 500 iters with {'c1': 0.1, 'c2': 0.3, 'w': 0.9, 'k': 5, 'p': 2}
2021-01-31 20:25:30,395 - pyswarms.single.local_best - INFO - Optimization finished | best cost: 933.5485581772689, best pos: [1.92693672e+00 6.20935395e-01 8.81714616e+01 5.98183257e-01
 3.09426386e-06 1.92493398e-06 4.19814925e-07]
2021-01-31 20:25:30,454 - pyswarms.single.local_best - INFO - Optimize for 500 iters with {'c1': 0.1, 'c2': 0.3, 'w': 0.9, 'k': 5, 'p': 2}
2021-01-31 20:25:57,563 - pyswarms.single.local_best - INFO - Optimization finished | best cost: 938.8447009467604, best pos: [1.91414827e+00 6.99257717e-01 8.73076698e+01 5.06343945e-01
 2.26249867e-06 1.50732763e-06 2.05076826e-06]
2021-01-31 20:25:57,620 - pyswarms.single.local_best - INFO - Optimize for 500 iters with {'c1': 0.1, 'c2': 0.3, 'w': 0.9, 'k': 5, 'p': 2}
2021-01-31 20:26:25,550 - pyswarms.single.local_best - INFO - Optimization finished | best cost: 930.7524575987316, best pos: [1.73872817e+00 9.05418796e-01 8.79376062e+01 3.38751937e-01
 3.05476447e-06 2.68750260e-06 2.91684694e-06]
2021-01-31 20:26:25,613 - pyswarms.single.local_best - INFO - Optimize for 500 iters with {'c1': 0.1, 'c2': 0.3, 'w': 0.9, 'k': 5, 'p': 2}
2021-01-31 20:26:52,382 - pyswarms.single.local_best - INFO - Optimization finished | best cost: 997.2828546424838, best pos: [1.30858120e+00 7.10981487e-01 9.17077816e+01 4.95107479e-01
 1.42679129e-06 3.25964284e-06 2.44537622e-06]
2021-01-31 20:26:52,442 - pyswarms.single.local_best - INFO - Optimize for 500 iters with {'c1': 0.1, 'c2': 0.3, 'w': 0.9, 'k': 5, 'p': 2}
2021-01-31 20:27:20,188 - pyswarms.single.local_best - INFO - Optimization finished | best cost: 953.7777889808385, best pos: [1.49728272e+00 7.61630499e-01 8.86256193e+01 4.52616803e-01
 2.52972245e-06 2.38008906e-06 2.92408643e-06]
2021-01-31 20:27:20,243 - pyswarms.single.local_best - INFO - Optimize for 500 iters with {'c1': 0.1, 'c2': 0.3, 'w': 0.9, 'k': 5, 'p': 2}
2021-01-31 20:27:46,290 - pyswarms.single.local_best - INFO - Optimization finished | best cost: 899.8454723709883, best pos: [1.44900881e+00 7.90242022e-01 9.33074819e+01 4.11977484e-01
 3.73027775e-06 1.59707387e-06 1.80298707e-06]
2021-01-31 20:27:46,348 - pyswarms.single.local_best - INFO - Optimize for 500 iters with {'c1': 0.1, 'c2': 0.3, 'w': 0.9, 'k': 5, 'p': 2}
2021-01-31 20:28:12,391 - pyswarms.single.local_best - INFO - Optimization finished | best cost: 939.7836577609422, best pos: [1.92004542e+00 9.13458368e-01 8.71186586e+01 3.28333740e-01
 1.98113259e-06 1.37614568e-06 3.59342583e-06]
2021-01-31 20:28:12,447 - pyswarms.single.local_best - INFO - Optimize for 500 iters with {'c1': 0.1, 'c2': 0.3, 'w': 0.9, 'k': 5, 'p': 2}
2021-01-31 20:28:39,558 - pyswarms.single.local_best - INFO - Optimization finished | best cost: 910.2909017695505, best pos: [1.27116717e+00 8.58665444e-01 9.30771120e+01 3.68891738e-01
 2.62754323e-06 3.41705030e-06 3.67542707e-06]
2021-01-31 20:28:39,617 - pyswarms.single.local_best - INFO - Optimize for 500 iters with {'c1': 0.1, 'c2': 0.3, 'w': 0.9, 'k': 5, 'p': 2}
2021-01-31 20:29:05,553 - pyswarms.single.local_best - INFO - Optimization finished | best cost: 949.9386570974895, best pos: [1.99993890e+00 5.88132453e-01 8.53853646e+01 6.70948195e-01
 1.61601483e-06 4.32969006e-07 2.74740679e-06]
2021-01-31 20:29:05,614 - pyswarms.single.local_best - INFO - Optimize for 500 iters with {'c1': 0.1, 'c2': 0.3, 'w': 0.9, 'k': 5, 'p': 2}
2021-01-31 20:29:32,087 - pyswarms.single.local_best - INFO - Optimization finished | best cost: 867.6302431422021, best pos: [1.94305743e+00 8.10190952e-01 8.74019763e+01 3.93372563e-01
 1.70847770e-06 2.33376900e-06 2.72175840e-06]
2021-01-31 20:29:32,148 - pyswarms.single.local_best - INFO - Optimize for 500 iters with {'c1': 0.1, 'c2': 0.3, 'w': 0.9, 'k': 5, 'p': 2}
2021-01-31 20:29:57,952 - pyswarms.single.local_best - INFO - Optimization finished | best cost: 892.3991253558971, best pos: [1.85309064e+00 8.15590063e-01 8.74523749e+01 4.13867357e-01
 1.49704669e-06 2.14524713e-06 2.18577895e-06]
2021-01-31 20:29:58,009 - pyswarms.single.local_best - INFO - Optimize for 500 iters with {'c1': 0.1, 'c2': 0.3, 'w': 0.9, 'k': 5, 'p': 2}
2021-01-31 20:30:24,774 - pyswarms.single.local_best - INFO - Optimization finished | best cost: 901.2716703696408, best pos: [1.77993696e+00 6.73489634e-01 8.75875750e+01 5.32302334e-01
 3.24339671e-06 7.62725805e-07 2.43866146e-06]
2021-01-31 20:30:24,829 - pyswarms.single.local_best - INFO - Optimize for 500 iters with {'c1': 0.1, 'c2': 0.3, 'w': 0.9, 'k': 5, 'p': 2}
2021-01-31 20:30:52,204 - pyswarms.single.local_best - INFO - Optimization finished | best cost: 923.7314807225897, best pos: [1.75803314e+00 1.16977807e+00 9.37669068e+01 1.98104050e-01
 2.58541307e-06 9.56399974e-07 2.96747291e-06]
2021-01-31 20:30:52,261 - pyswarms.single.local_best - INFO - Optimize for 500 iters with {'c1': 0.1, 'c2': 0.3, 'w': 0.9, 'k': 5, 'p': 2}
2021-01-31 20:31:18,859 - pyswarms.single.local_best - INFO - Optimization finished | best cost: 891.9406041180785, best pos: [1.64481246e+00 8.15083025e-01 8.80963903e+01 3.96019483e-01
 3.29848235e-06 1.70573938e-06 3.27785994e-06]
2021-01-31 20:31:18,919 - pyswarms.single.local_best - INFO - Optimize for 500 iters with {'c1': 0.1, 'c2': 0.3, 'w': 0.9, 'k': 5, 'p': 2}
2021-01-31 20:31:45,031 - pyswarms.single.local_best - INFO - Optimization finished | best cost: 944.0935903037217, best pos: [1.56585132e+00 9.07341069e-01 9.32740561e+01 3.25297575e-01
 2.16715359e-06 1.76953133e-06 2.66190121e-06]
2021-01-31 20:31:45,092 - pyswarms.single.local_best - INFO - Optimize for 500 iters with {'c1': 0.1, 'c2': 0.3, 'w': 0.9, 'k': 5, 'p': 2}
2021-01-31 20:32:10,792 - pyswarms.single.local_best - INFO - Optimization finished | best cost: 962.6261410067073, best pos: [1.96441229e+00 6.05483056e-01 8.73125394e+01 6.43348755e-01
 7.68886919e-07 3.21127583e-07 1.82152571e-06]
2021-01-31 20:32:10,850 - pyswarms.single.local_best - INFO - Optimize for 500 iters with {'c1': 0.1, 'c2': 0.3, 'w': 0.9, 'k': 5, 'p': 2}
2021-01-31 20:32:37,700 - pyswarms.single.local_best - INFO - Optimization finished | best cost: 942.5893803842403, best pos: [1.67076153e+00 9.21287572e-01 8.76564671e+01 3.36462604e-01
 2.42331229e-06 2.33546908e-06 3.16127730e-06]
2021-01-31 20:32:37,753 - pyswarms.single.local_best - INFO - Optimize for 500 iters with {'c1': 0.1, 'c2': 0.3, 'w': 0.9, 'k': 5, 'p': 2}
2021-01-31 20:33:04,492 - pyswarms.single.local_best - INFO - Optimization finished | best cost: 901.6304608106111, best pos: [1.93181042e+00 7.53759405e-01 8.73281096e+01 4.59252634e-01
 2.05254881e-06 5.67094134e-07 2.41134553e-06]
2021-01-31 20:33:04,550 - pyswarms.single.local_best - INFO - Optimize for 500 iters with {'c1': 0.1, 'c2': 0.3, 'w': 0.9, 'k': 5, 'p': 2}
2021-01-31 20:33:29,871 - pyswarms.single.local_best - INFO - Optimization finished | best cost: 919.827681289493, best pos: [1.74719906e+00 1.05475383e+00 9.16775938e+01 2.52218259e-01
 2.29360355e-06 9.06606898e-07 2.82182217e-06]
2021-01-31 20:33:29,933 - pyswarms.single.local_best - INFO - Optimize for 500 iters with {'c1': 0.1, 'c2': 0.3, 'w': 0.9, 'k': 5, 'p': 2}
2021-01-31 20:33:57,261 - pyswarms.single.local_best - INFO - Optimization finished | best cost: 968.2027222016487, best pos: [1.75318246e+00 7.06285026e-01 8.71994873e+01 5.11839366e-01
 3.45165808e-06 2.04649320e-06 1.73691928e-06]
2021-01-31 20:33:57,311 - pyswarms.single.local_best - INFO - Optimize for 500 iters with {'c1': 0.1, 'c2': 0.3, 'w': 0.9, 'k': 5, 'p': 2}
2021-01-31 20:34:24,291 - pyswarms.single.local_best - INFO - Optimization finished | best cost: 930.5060538086329, best pos: [1.21320928e+00 7.31150812e-01 9.20671185e+01 4.88081262e-01
 2.40349959e-06 3.05624825e-06 2.72601449e-06]
2021-01-31 20:34:24,349 - pyswarms.single.local_best - INFO - Optimize for 500 iters with {'c1': 0.1, 'c2': 0.3, 'w': 0.9, 'k': 5, 'p': 2}
2021-01-31 20:34:51,318 - pyswarms.single.local_best - INFO - Optimization finished | best cost: 925.2613838960114, best pos: [1.45393603e+00 9.25023770e-01 9.36799319e+01 3.21807080e-01
 2.74645670e-06 1.49725088e-06 3.09835625e-06]
2021-01-31 20:34:51,379 - pyswarms.single.local_best - INFO - Optimize for 500 iters with {'c1': 0.1, 'c2': 0.3, 'w': 0.9, 'k': 5, 'p': 2}
2021-01-31 20:35:18,443 - pyswarms.single.local_best - INFO - Optimization finished | best cost: 911.3152635133727, best pos: [1.87720694e+00 6.14418360e-01 8.72384560e+01 6.17633498e-01
 1.72330375e-06 2.87565514e-06 7.55441008e-07]
2021-01-31 20:35:18,506 - pyswarms.single.local_best - INFO - Optimize for 500 iters with {'c1': 0.1, 'c2': 0.3, 'w': 0.9, 'k': 5, 'p': 2}
2021-01-31 20:35:44,980 - pyswarms.single.local_best - INFO - Optimization finished | best cost: 915.7136201630843, best pos: [1.30359279e+00 7.83298662e-01 9.23321244e+01 4.30200981e-01
 3.09445832e-06 3.59590343e-06 2.41048818e-06]
2021-01-31 20:35:45,039 - pyswarms.single.local_best - INFO - Optimize for 500 iters with {'c1': 0.1, 'c2': 0.3, 'w': 0.9, 'k': 5, 'p': 2}
2021-01-31 20:36:10,302 - pyswarms.single.local_best - INFO - Optimization finished | best cost: 902.905276654855, best pos: [1.89316400e+00 7.47217928e-01 8.65179213e+01 4.76575135e-01
 1.95554584e-06 1.73126029e-06 2.14394416e-06]
2021-01-31 20:36:10,364 - pyswarms.single.local_best - INFO - Optimize for 500 iters with {'c1': 0.1, 'c2': 0.3, 'w': 0.9, 'k': 5, 'p': 2}
2021-01-31 20:36:38,015 - pyswarms.single.local_best - INFO - Optimization finished | best cost: 890.3094641470692, best pos: [1.61902840e+00 9.41185938e-01 9.34003528e+01 3.11499224e-01
 3.40994515e-06 1.35263251e-06 1.89548199e-06]
2021-01-31 20:36:38,076 - pyswarms.single.local_best - INFO - Optimize for 500 iters with {'c1': 0.1, 'c2': 0.3, 'w': 0.9, 'k': 5, 'p': 2}
2021-01-31 20:37:04,079 - pyswarms.single.local_best - INFO - Optimization finished | best cost: 919.5549541992439, best pos: [1.95934350e+00 6.22737205e-01 8.49314408e+01 6.21696046e-01
 2.47116405e-06 2.33937154e-06 2.04448185e-06]
2021-01-31 20:37:04,136 - pyswarms.single.local_best - INFO - Optimize for 500 iters with {'c1': 0.1, 'c2': 0.3, 'w': 0.9, 'k': 5, 'p': 2}
2021-01-31 20:37:32,073 - pyswarms.single.local_best - INFO - Optimization finished | best cost: 927.3830146680449, best pos: [1.47863006e+00 8.50737498e-01 9.09534704e+01 3.86763714e-01
 3.51741487e-06 6.70627614e-07 2.70318308e-06]
2021-01-31 20:37:32,130 - pyswarms.single.local_best - INFO - Optimize for 500 iters with {'c1': 0.1, 'c2': 0.3, 'w': 0.9, 'k': 5, 'p': 2}
2021-01-31 20:37:59,395 - pyswarms.single.local_best - INFO - Optimization finished | best cost: 959.9297804754943, best pos: [1.88955847e+00 9.77021893e-01 8.78004242e+01 2.95697078e-01
 3.67914522e-06 1.04949662e-06 2.83582637e-06]
2021-01-31 20:37:59,454 - pyswarms.single.local_best - INFO - Optimize for 500 iters with {'c1': 0.1, 'c2': 0.3, 'w': 0.9, 'k': 5, 'p': 2}
2021-01-31 20:38:26,224 - pyswarms.single.local_best - INFO - Optimization finished | best cost: 941.6700320899572, best pos: [1.91803470e+00 1.32227253e+00 9.28885614e+01 1.41270648e-01
 2.86757147e-06 4.68325184e-07 3.38567991e-06]
2021-01-31 20:38:26,273 - pyswarms.single.local_best - INFO - Optimize for 500 iters with {'c1': 0.1, 'c2': 0.3, 'w': 0.9, 'k': 5, 'p': 2}
2021-01-31 20:38:52,693 - pyswarms.single.local_best - INFO - Optimization finished | best cost: 942.3099938027303, best pos: [1.86452197e+00 8.72714094e-01 8.78468390e+01 3.49003728e-01
 2.70990208e-06 2.13909537e-06 2.92231148e-06]
2021-01-31 20:38:52,748 - pyswarms.single.local_best - INFO - Optimize for 500 iters with {'c1': 0.1, 'c2': 0.3, 'w': 0.9, 'k': 5, 'p': 2}
2021-01-31 20:39:19,552 - pyswarms.single.local_best - INFO - Optimization finished | best cost: 921.8274316930501, best pos: [1.92321613e+00 7.40880162e-01 8.80632219e+01 4.71326406e-01
 1.73395539e-06 2.70882671e-06 1.13628287e-06]
2021-01-31 20:39:19,612 - pyswarms.single.local_best - INFO - Optimize for 500 iters with {'c1': 0.1, 'c2': 0.3, 'w': 0.9, 'k': 5, 'p': 2}
2021-01-31 20:39:47,831 - pyswarms.single.local_best - INFO - Optimization finished | best cost: 898.9890568437949, best pos: [1.99668497e+00 8.57240772e-01 8.81080918e+01 3.68868399e-01
 2.41781641e-06 2.60280254e-06 1.64485224e-06]
2021-01-31 20:39:47,890 - pyswarms.single.local_best - INFO - Optimize for 500 iters with {'c1': 0.1, 'c2': 0.3, 'w': 0.9, 'k': 5, 'p': 2}
2021-01-31 20:40:14,283 - pyswarms.single.local_best - INFO - Optimization finished | best cost: 973.0174171216548, best pos: [1.79890108e+00 6.61804871e-01 8.76092785e+01 5.59965094e-01
 3.01251344e-06 5.76140389e-08 2.19416611e-06]
2021-01-31 20:40:14,344 - pyswarms.single.local_best - INFO - Optimize for 500 iters with {'c1': 0.1, 'c2': 0.3, 'w': 0.9, 'k': 5, 'p': 2}
2021-01-31 20:40:41,700 - pyswarms.single.local_best - INFO - Optimization finished | best cost: 945.1397010238312, best pos: [1.71399863e+00 6.86807856e-01 8.81570968e+01 5.20623620e-01
 3.73059310e-06 1.56628336e-06 1.77964305e-06]
2021-01-31 20:40:41,749 - pyswarms.single.local_best - INFO - Optimize for 500 iters with {'c1': 0.1, 'c2': 0.3, 'w': 0.9, 'k': 5, 'p': 2}
2021-01-31 20:41:09,555 - pyswarms.single.local_best - INFO - Optimization finished | best cost: 911.411708731149, best pos: [1.91738000e+00 7.24400720e-01 8.74369145e+01 4.97616268e-01
 2.74863190e-06 2.13824214e-06 1.11107979e-06]
2021-01-31 20:41:09,614 - pyswarms.single.local_best - INFO - Optimize for 500 iters with {'c1': 0.1, 'c2': 0.3, 'w': 0.9, 'k': 5, 'p': 2}
2021-01-31 20:41:36,629 - pyswarms.single.local_best - INFO - Optimization finished | best cost: 950.190870680634, best pos: [1.54745557e+00 9.81703017e-01 9.37102055e+01 2.91726205e-01
 2.33437211e-06 1.64241005e-06 2.71401491e-06]
2021-01-31 20:41:36,689 - pyswarms.single.local_best - INFO - Optimize for 500 iters with {'c1': 0.1, 'c2': 0.3, 'w': 0.9, 'k': 5, 'p': 2}
2021-01-31 20:42:04,028 - pyswarms.single.local_best - INFO - Optimization finished | best cost: 933.4359684327218, best pos: [1.66839210e+00 6.86686581e-01 8.80185589e+01 5.30212005e-01
 3.26988902e-06 8.53641603e-07 2.08949620e-06]
2021-01-31 20:42:04,089 - pyswarms.single.local_best - INFO - Optimize for 500 iters with {'c1': 0.1, 'c2': 0.3, 'w': 0.9, 'k': 5, 'p': 2}
2021-01-31 20:42:31,135 - pyswarms.single.local_best - INFO - Optimization finished | best cost: 966.1417938156526, best pos: [1.82929483e+00 1.21016511e+00 9.31430706e+01 1.81654725e-01
 3.25031153e-06 2.89206973e-06 2.54353867e-06]
2021-01-31 20:42:31,194 - pyswarms.single.local_best - INFO - Optimize for 500 iters with {'c1': 0.1, 'c2': 0.3, 'w': 0.9, 'k': 5, 'p': 2}
2021-01-31 20:42:56,988 - pyswarms.single.local_best - INFO - Optimization finished | best cost: 954.5986884698904, best pos: [1.12400332e+00 6.37494469e-01 9.34276391e+01 5.94791998e-01
 1.34995519e-06 2.38625953e-06 2.55252660e-06]
2021-01-31 20:42:57,045 - pyswarms.single.local_best - INFO - Optimize for 500 iters with {'c1': 0.1, 'c2': 0.3, 'w': 0.9, 'k': 5, 'p': 2}
2021-01-31 20:43:23,860 - pyswarms.single.local_best - INFO - Optimization finished | best cost: 935.8172201696253, best pos: [1.53499223e+00 1.00652422e+00 9.34643080e+01 2.66157830e-01
 1.59183351e-06 3.17651066e-06 3.60170667e-06]
2021-01-31 20:43:23,918 - pyswarms.single.local_best - INFO - Optimize for 500 iters with {'c1': 0.1, 'c2': 0.3, 'w': 0.9, 'k': 5, 'p': 2}
2021-01-31 20:43:50,845 - pyswarms.single.local_best - INFO - Optimization finished | best cost: 974.012070932806, best pos: [1.94780245e+00 8.98051281e-01 8.94278547e+01 3.29868103e-01
 1.96592192e-06 2.90600873e-06 1.95505772e-06]
2021-01-31 20:43:50,904 - pyswarms.single.local_best - INFO - Optimize for 500 iters with {'c1': 0.1, 'c2': 0.3, 'w': 0.9, 'k': 5, 'p': 2}
2021-01-31 20:44:16,956 - pyswarms.single.local_best - INFO - Optimization finished | best cost: 924.7285553927853, best pos: [1.98950202e+00 6.12198829e-01 8.62590972e+01 6.45682942e-01
 1.07595016e-07 2.76998138e-07 2.44706719e-06]
2021-01-31 20:44:17,018 - pyswarms.single.local_best - INFO - Optimize for 500 iters with {'c1': 0.1, 'c2': 0.3, 'w': 0.9, 'k': 5, 'p': 2}
2021-01-31 20:44:42,931 - pyswarms.single.local_best - INFO - Optimization finished | best cost: 954.4260437694799, best pos: [1.83901902e+00 8.87076770e-01 8.81058487e+01 3.47388870e-01
 9.60068558e-07 3.91107873e-07 3.61658776e-06]
2021-01-31 20:44:42,997 - pyswarms.single.local_best - INFO - Optimize for 500 iters with {'c1': 0.1, 'c2': 0.3, 'w': 0.9, 'k': 5, 'p': 2}
2021-01-31 20:45:10,988 - pyswarms.single.local_best - INFO - Optimization finished | best cost: 919.9028264079595, best pos: [1.89996984e+00 9.90675744e-01 8.91211647e+01 2.85094887e-01
 3.51477974e-06 2.88393194e-06 2.03400527e-06]
2021-01-31 20:45:11,052 - pyswarms.single.local_best - INFO - Optimize for 500 iters with {'c1': 0.1, 'c2': 0.3, 'w': 0.9, 'k': 5, 'p': 2}
2021-01-31 20:45:37,770 - pyswarms.single.local_best - INFO - Optimization finished | best cost: 948.9244221852632, best pos: [1.96179863e+00 8.75892888e-01 8.72895169e+01 3.53156945e-01
 2.57658513e-06 1.49448354e-06 2.78206159e-06]
2021-01-31 20:45:37,833 - pyswarms.single.local_best - INFO - Optimize for 500 iters with {'c1': 0.1, 'c2': 0.3, 'w': 0.9, 'k': 5, 'p': 2}
2021-01-31 20:46:05,136 - pyswarms.single.local_best - INFO - Optimization finished | best cost: 967.121938075601, best pos: [1.78760053e+00 6.37415856e-01 8.66816419e+01 5.92711015e-01
 6.70318141e-07 2.64259771e-06 2.00185742e-06]
2021-01-31 20:46:05,197 - pyswarms.single.local_best - INFO - Optimize for 500 iters with {'c1': 0.1, 'c2': 0.3, 'w': 0.9, 'k': 5, 'p': 2}
2021-01-31 20:46:32,226 - pyswarms.single.local_best - INFO - Optimization finished | best cost: 879.7183999263259, best pos: [1.22833032e+00 8.47186926e-01 9.37242643e+01 3.97713980e-01
 3.33963206e-06 2.42413987e-06 2.54824545e-06]
2021-01-31 20:46:32,287 - pyswarms.single.local_best - INFO - Optimize for 500 iters with {'c1': 0.1, 'c2': 0.3, 'w': 0.9, 'k': 5, 'p': 2}
2021-01-31 20:47:00,459 - pyswarms.single.local_best - INFO - Optimization finished | best cost: 931.43257321827, best pos: [1.72530814e+00 8.45314063e-01 8.90015489e+01 3.71618716e-01
 3.70820546e-06 1.45594162e-06 2.61363329e-06]
2021-01-31 20:47:00,524 - pyswarms.single.local_best - INFO - Optimize for 500 iters with {'c1': 0.1, 'c2': 0.3, 'w': 0.9, 'k': 5, 'p': 2}
2021-01-31 20:47:26,821 - pyswarms.single.local_best - INFO - Optimization finished | best cost: 900.3991806677498, best pos: [1.60441011e+00 9.30006099e-01 9.24474829e+01 3.05397517e-01
 3.65158454e-06 1.14912427e-06 2.93483511e-06]
2021-01-31 20:47:26,880 - pyswarms.single.local_best - INFO - Optimize for 500 iters with {'c1': 0.1, 'c2': 0.3, 'w': 0.9, 'k': 5, 'p': 2}
2021-01-31 20:47:52,558 - pyswarms.single.local_best - INFO - Optimization finished | best cost: 1035.215136699912, best pos: [1.66970574e+00 9.16047162e-01 9.32681311e+01 3.12454262e-01
 2.40454801e-06 1.73085959e-06 2.45396647e-06]
2021-01-31 20:47:52,615 - pyswarms.single.local_best - INFO - Optimize for 500 iters with {'c1': 0.1, 'c2': 0.3, 'w': 0.9, 'k': 5, 'p': 2}
2021-01-31 20:48:19,081 - pyswarms.single.local_best - INFO - Optimization finished | best cost: 919.1436796177796, best pos: [1.66033221e+00 1.03462553e+00 9.17920219e+01 2.54979291e-01
 2.04531853e-06 1.53367587e-06 3.34652594e-06]
2021-01-31 20:48:19,132 - pyswarms.single.local_best - INFO - Optimize for 500 iters with {'c1': 0.1, 'c2': 0.3, 'w': 0.9, 'k': 5, 'p': 2}
2021-01-31 20:48:45,263 - pyswarms.single.local_best - INFO - Optimization finished | best cost: 917.156002890813, best pos: [1.83626574e+00 9.36932058e-01 8.74232347e+01 3.14019498e-01
 3.08679899e-06 4.96775000e-07 3.56286473e-06]
2021-01-31 20:48:45,322 - pyswarms.single.local_best - INFO - Optimize for 500 iters with {'c1': 0.1, 'c2': 0.3, 'w': 0.9, 'k': 5, 'p': 2}
2021-01-31 20:49:12,516 - pyswarms.single.local_best - INFO - Optimization finished | best cost: 908.9087743175675, best pos: [1.19806334e+00 7.38559670e-01 9.23339066e+01 4.79392943e-01
 3.21488152e-06 3.16903575e-06 2.58405929e-06]
2021-01-31 20:49:12,574 - pyswarms.single.local_best - INFO - Optimize for 500 iters with {'c1': 0.1, 'c2': 0.3, 'w': 0.9, 'k': 5, 'p': 2}
2021-01-31 20:49:39,870 - pyswarms.single.local_best - INFO - Optimization finished | best cost: 883.6211169486206, best pos: [1.91253040e+00 9.45368938e-01 8.78195340e+01 3.06349620e-01
 2.73619255e-06 1.46518635e-06 3.17515274e-06]
2021-01-31 20:49:39,932 - pyswarms.single.local_best - INFO - Optimize for 500 iters with {'c1': 0.1, 'c2': 0.3, 'w': 0.9, 'k': 5, 'p': 2}
2021-01-31 20:50:06,646 - pyswarms.single.local_best - INFO - Optimization finished | best cost: 854.8196972872397, best pos: [1.86851789e+00 1.04266034e+00 9.08504382e+01 2.51845859e-01
 3.00122323e-06 1.09857319e-06 2.47897124e-06]
2021-01-31 20:50:06,708 - pyswarms.single.local_best - INFO - Optimize for 500 iters with {'c1': 0.1, 'c2': 0.3, 'w': 0.9, 'k': 5, 'p': 2}
2021-01-31 20:50:33,724 - pyswarms.single.local_best - INFO - Optimization finished | best cost: 920.1650456978136, best pos: [1.81490117e+00 8.09079335e-01 8.78491736e+01 4.01253987e-01
 2.63201154e-06 1.83620485e-06 2.78716215e-06]
2021-01-31 20:50:33,785 - pyswarms.single.local_best - INFO - Optimize for 500 iters with {'c1': 0.1, 'c2': 0.3, 'w': 0.9, 'k': 5, 'p': 2}
2021-01-31 20:50:59,948 - pyswarms.single.local_best - INFO - Optimization finished | best cost: 926.111270919159, best pos: [1.94552990e+00 8.19575145e-01 8.72906492e+01 4.00266135e-01
 4.63230541e-07 1.18710597e-06 3.02470481e-06]
2021-01-31 20:51:00,009 - pyswarms.single.local_best - INFO - Optimize for 500 iters with {'c1': 0.1, 'c2': 0.3, 'w': 0.9, 'k': 5, 'p': 2}
2021-01-31 20:51:27,532 - pyswarms.single.local_best - INFO - Optimization finished | best cost: 955.442705237169, best pos: [1.74219563e+00 1.05611817e+00 9.30807997e+01 2.39883059e-01
 3.70325735e-06 1.86514358e-06 2.54209185e-06]
2021-01-31 20:51:27,595 - pyswarms.single.local_best - INFO - Optimize for 500 iters with {'c1': 0.1, 'c2': 0.3, 'w': 0.9, 'k': 5, 'p': 2}
2021-01-31 20:51:54,821 - pyswarms.single.local_best - INFO - Optimization finished | best cost: 935.3818289713788, best pos: [1.66638018e+00 7.07143621e-01 8.79292060e+01 5.09236212e-01
 2.83765102e-06 1.20245887e-06 2.26191258e-06]
2021-01-31 20:51:54,877 - pyswarms.single.local_best - INFO - Optimize for 500 iters with {'c1': 0.1, 'c2': 0.3, 'w': 0.9, 'k': 5, 'p': 2}
2021-01-31 20:52:21,724 - pyswarms.single.local_best - INFO - Optimization finished | best cost: 946.4245289836352, best pos: [1.95941488e+00 9.70892945e-01 8.75589961e+01 3.01774341e-01
 1.63892771e-06 9.70551946e-07 3.05806136e-06]
2021-01-31 20:52:21,786 - pyswarms.single.local_best - INFO - Optimize for 500 iters with {'c1': 0.1, 'c2': 0.3, 'w': 0.9, 'k': 5, 'p': 2}
2021-01-31 20:52:47,817 - pyswarms.single.local_best - INFO - Optimization finished | best cost: 847.8364826289767, best pos: [1.88319166e+00 8.77514862e-01 8.79544677e+01 3.58234102e-01
 3.49219915e-06 2.36212204e-06 1.84552899e-06]
2021-01-31 20:52:47,866 - pyswarms.single.local_best - INFO - Optimize for 500 iters with {'c1': 0.1, 'c2': 0.3, 'w': 0.9, 'k': 5, 'p': 2}
2021-01-31 20:53:14,620 - pyswarms.single.local_best - INFO - Optimization finished | best cost: 939.6649193986572, best pos: [1.91350969e+00 5.65930238e-01 8.78888005e+01 6.79541482e-01
 3.09364068e-06 1.52240060e-06 3.91227853e-07]
2021-01-31 20:53:14,689 - pyswarms.single.local_best - INFO - Optimize for 500 iters with {'c1': 0.1, 'c2': 0.3, 'w': 0.9, 'k': 5, 'p': 2}
2021-01-31 20:53:44,606 - pyswarms.single.local_best - INFO - Optimization finished | best cost: 2828.0877771923415, best pos: [1.32778640e+00 7.38542559e-01 8.46584281e+01 4.49101818e-01
 1.30428691e-07 7.46757975e-07 7.61316299e-07]
2021-01-31 20:53:44,659 - pyswarms.single.local_best - INFO - Optimize for 500 iters with {'c1': 0.1, 'c2': 0.3, 'w': 0.9, 'k': 5, 'p': 2}
2021-01-31 20:54:14,752 - pyswarms.single.local_best - INFO - Optimization finished | best cost: 2810.15798186344, best pos: [1.93878984e+00 9.44643693e-01 8.16342095e+01 3.02917072e-01
 6.76060208e-07 3.39031090e-07 4.17895358e-07]
2021-01-31 20:54:14,808 - pyswarms.single.local_best - INFO - Optimize for 500 iters with {'c1': 0.1, 'c2': 0.3, 'w': 0.9, 'k': 5, 'p': 2}
2021-01-31 20:54:43,501 - pyswarms.single.local_best - INFO - Optimization finished | best cost: 2701.0263919835406, best pos: [1.97238493e+00 8.64820921e-01 7.87282582e+01 3.43368668e-01
 5.27827629e-07 3.90483274e-07 8.04549597e-07]
2021-01-31 20:54:43,563 - pyswarms.single.local_best - INFO - Optimize for 500 iters with {'c1': 0.1, 'c2': 0.3, 'w': 0.9, 'k': 5, 'p': 2}
2021-01-31 20:55:12,170 - pyswarms.single.local_best - INFO - Optimization finished | best cost: 2622.2325023718245, best pos: [1.76965784e+00 9.72249963e-01 8.04575149e+01 2.81959468e-01
 8.57750096e-07 5.43644291e-07 7.63569752e-07]
2021-01-31 20:55:12,229 - pyswarms.single.local_best - INFO - Optimize for 500 iters with {'c1': 0.1, 'c2': 0.3, 'w': 0.9, 'k': 5, 'p': 2}
2021-01-31 20:55:40,189 - pyswarms.single.local_best - INFO - Optimization finished | best cost: 2748.789281993951, best pos: [1.85363819e+00 8.81134841e-01 8.17431683e+01 3.21771083e-01
 7.79568059e-07 2.67828745e-07 6.84743815e-07]
2021-01-31 20:55:40,250 - pyswarms.single.local_best - INFO - Optimize for 500 iters with {'c1': 0.1, 'c2': 0.3, 'w': 0.9, 'k': 5, 'p': 2}
2021-01-31 20:56:09,201 - pyswarms.single.local_best - INFO - Optimization finished | best cost: 2759.7828425907046, best pos: [1.81358700e+00 7.42619719e-01 8.03086523e+01 4.51852132e-01
 2.10539581e-07 7.18394243e-07 3.43269701e-07]
2021-01-31 20:56:09,261 - pyswarms.single.local_best - INFO - Optimize for 500 iters with {'c1': 0.1, 'c2': 0.3, 'w': 0.9, 'k': 5, 'p': 2}
2021-01-31 20:56:37,848 - pyswarms.single.local_best - INFO - Optimization finished | best cost: 2722.138096934956, best pos: [1.64414325e+00 5.91212093e-01 7.99194005e+01 6.25866728e-01
 2.45891560e-07 5.43461320e-07 3.42151064e-07]
2021-01-31 20:56:37,908 - pyswarms.single.local_best - INFO - Optimize for 500 iters with {'c1': 0.1, 'c2': 0.3, 'w': 0.9, 'k': 5, 'p': 2}
2021-01-31 20:57:06,556 - pyswarms.single.local_best - INFO - Optimization finished | best cost: 2706.0360794398553, best pos: [1.82705820e+00 7.25559285e-01 8.00015623e+01 4.63595179e-01
 4.42511955e-07 7.46457310e-08 5.96322555e-07]
2021-01-31 20:57:06,618 - pyswarms.single.local_best - INFO - Optimize for 500 iters with {'c1': 0.1, 'c2': 0.3, 'w': 0.9, 'k': 5, 'p': 2}
2021-01-31 20:57:36,090 - pyswarms.single.local_best - INFO - Optimization finished | best cost: 2615.5217816264344, best pos: [1.98576890e+00 9.48766117e-01 7.72674950e+01 3.06279498e-01
 3.98637030e-07 5.47382063e-07 8.01512145e-07]
2021-01-31 20:57:36,149 - pyswarms.single.local_best - INFO - Optimize for 500 iters with {'c1': 0.1, 'c2': 0.3, 'w': 0.9, 'k': 5, 'p': 2}
2021-01-31 20:58:05,591 - pyswarms.single.local_best - INFO - Optimization finished | best cost: 2665.986768381648, best pos: [1.72798694e+00 5.68102208e-01 7.87705207e+01 6.63274594e-01
 3.54769917e-07 4.38078111e-07 3.89611643e-07]
2021-01-31 20:58:05,657 - pyswarms.single.local_best - INFO - Optimize for 500 iters with {'c1': 0.1, 'c2': 0.3, 'w': 0.9, 'k': 5, 'p': 2}
2021-01-31 20:58:35,322 - pyswarms.single.local_best - INFO - Optimization finished | best cost: 2718.9802285381597, best pos: [1.97567105e+00 6.87649176e-01 8.07214689e+01 4.84368923e-01
 5.56342906e-07 5.35878066e-08 4.15782498e-07]
2021-01-31 20:58:35,376 - pyswarms.single.local_best - INFO - Optimize for 500 iters with {'c1': 0.1, 'c2': 0.3, 'w': 0.9, 'k': 5, 'p': 2}
2021-01-31 20:59:04,260 - pyswarms.single.local_best - INFO - Optimization finished | best cost: 2724.533941010667, best pos: [1.59542200e+00 7.38865824e-01 8.27232532e+01 4.50939093e-01
 3.77653141e-07 6.42811426e-07 3.67850832e-07]
2021-01-31 20:59:04,318 - pyswarms.single.local_best - INFO - Optimize for 500 iters with {'c1': 0.1, 'c2': 0.3, 'w': 0.9, 'k': 5, 'p': 2}
2021-01-31 20:59:31,848 - pyswarms.single.local_best - INFO - Optimization finished | best cost: 2814.8920795694144, best pos: [1.94915854e+00 7.80311752e-01 8.00655475e+01 4.11227355e-01
 4.58849188e-07 4.72232218e-07 4.22932677e-07]
2021-01-31 20:59:31,908 - pyswarms.single.local_best - INFO - Optimize for 500 iters with {'c1': 0.1, 'c2': 0.3, 'w': 0.9, 'k': 5, 'p': 2}
2021-01-31 21:00:01,654 - pyswarms.single.local_best - INFO - Optimization finished | best cost: 2708.225780710093, best pos: [1.65734289e+00 7.98010142e-01 8.12095474e+01 4.00248074e-01
 5.46556172e-07 5.73470956e-07 5.40509073e-07]
2021-01-31 21:00:01,713 - pyswarms.single.local_best - INFO - Optimize for 500 iters with {'c1': 0.1, 'c2': 0.3, 'w': 0.9, 'k': 5, 'p': 2}
2021-01-31 21:00:30,983 - pyswarms.single.local_best - INFO - Optimization finished | best cost: 2591.6303951142245, best pos: [1.80022442e+00 8.70352311e-01 7.98394511e+01 3.47575320e-01
 4.35696294e-07 3.36580412e-07 7.52838503e-07]
2021-01-31 21:00:31,044 - pyswarms.single.local_best - INFO - Optimize for 500 iters with {'c1': 0.1, 'c2': 0.3, 'w': 0.9, 'k': 5, 'p': 2}
2021-01-31 21:00:59,618 - pyswarms.single.local_best - INFO - Optimization finished | best cost: 2749.67826609386, best pos: [1.72130859e+00 7.76396758e-01 8.04632408e+01 4.19892472e-01
 6.69339917e-07 3.68160828e-07 5.48890628e-07]
2021-01-31 21:00:59,675 - pyswarms.single.local_best - INFO - Optimize for 500 iters with {'c1': 0.1, 'c2': 0.3, 'w': 0.9, 'k': 5, 'p': 2}
2021-01-31 21:01:28,340 - pyswarms.single.local_best - INFO - Optimization finished | best cost: 2722.6081816478686, best pos: [1.92470452e+00 8.64881278e-01 8.09130103e+01 3.36728953e-01
 4.85552395e-07 3.26643077e-07 6.30273097e-07]
2021-01-31 21:01:28,398 - pyswarms.single.local_best - INFO - Optimize for 500 iters with {'c1': 0.1, 'c2': 0.3, 'w': 0.9, 'k': 5, 'p': 2}
2021-01-31 21:01:58,244 - pyswarms.single.local_best - INFO - Optimization finished | best cost: 2835.655919055479, best pos: [1.58955075e+00 7.26730697e-01 8.07276576e+01 4.61956946e-01
 7.05957104e-07 4.42060990e-07 6.08377732e-07]
2021-01-31 21:01:58,304 - pyswarms.single.local_best - INFO - Optimize for 500 iters with {'c1': 0.1, 'c2': 0.3, 'w': 0.9, 'k': 5, 'p': 2}
2021-01-31 21:02:27,816 - pyswarms.single.local_best - INFO - Optimization finished | best cost: 2722.9186248929223, best pos: [1.22054110e+00 7.20059976e-01 8.48304250e+01 4.66853712e-01
 6.22584206e-07 6.65417615e-07 8.47644503e-07]
2021-01-31 21:02:27,888 - pyswarms.single.local_best - INFO - Optimize for 500 iters with {'c1': 0.1, 'c2': 0.3, 'w': 0.9, 'k': 5, 'p': 2}
2021-01-31 21:02:56,598 - pyswarms.single.local_best - INFO - Optimization finished | best cost: 2777.795621133399, best pos: [1.90527891e+00 7.85382746e-01 8.05778848e+01 4.19339216e-01
 2.61921953e-07 6.26918223e-07 2.79245037e-07]
2021-01-31 21:02:56,661 - pyswarms.single.local_best - INFO - Optimize for 500 iters with {'c1': 0.1, 'c2': 0.3, 'w': 0.9, 'k': 5, 'p': 2}
2021-01-31 21:03:24,792 - pyswarms.single.local_best - INFO - Optimization finished | best cost: 2677.581330766989, best pos: [1.89882507e+00 7.95241616e-01 8.00830102e+01 3.97196753e-01
 1.76701429e-07 4.06178636e-07 5.97198910e-07]
2021-01-31 21:03:24,863 - pyswarms.single.local_best - INFO - Optimize for 500 iters with {'c1': 0.1, 'c2': 0.3, 'w': 0.9, 'k': 5, 'p': 2}
2021-01-31 21:03:52,932 - pyswarms.single.local_best - INFO - Optimization finished | best cost: 2682.1617915552524, best pos: [1.90622358e+00 7.29327124e-01 7.94366678e+01 4.43263596e-01
 8.30863469e-07 1.33942863e-07 6.56381873e-07]
2021-01-31 21:03:52,993 - pyswarms.single.local_best - INFO - Optimize for 500 iters with {'c1': 0.1, 'c2': 0.3, 'w': 0.9, 'k': 5, 'p': 2}
2021-01-31 21:04:20,512 - pyswarms.single.local_best - INFO - Optimization finished | best cost: 2832.167073259726, best pos: [1.86669165e+00 9.61848880e-01 8.06229597e+01 2.78912542e-01
 4.10937561e-07 5.06943746e-07 8.74930865e-07]
2021-01-31 21:04:20,574 - pyswarms.single.local_best - INFO - Optimize for 500 iters with {'c1': 0.1, 'c2': 0.3, 'w': 0.9, 'k': 5, 'p': 2}
2021-01-31 21:04:48,673 - pyswarms.single.local_best - INFO - Optimization finished | best cost: 2671.8711744144302, best pos: [1.54111055e+00 7.09891655e-01 8.25079719e+01 4.62229154e-01
 3.88342536e-07 6.21064653e-07 5.99365364e-07]
2021-01-31 21:04:48,735 - pyswarms.single.local_best - INFO - Optimize for 500 iters with {'c1': 0.1, 'c2': 0.3, 'w': 0.9, 'k': 5, 'p': 2}
2021-01-31 21:05:18,524 - pyswarms.single.local_best - INFO - Optimization finished | best cost: 2661.720131706554, best pos: [1.69639797e+00 6.16055250e-01 7.93478205e+01 6.05262916e-01
 3.06228539e-07 4.11982813e-07 3.58612930e-07]
2021-01-31 21:05:18,584 - pyswarms.single.local_best - INFO - Optimize for 500 iters with {'c1': 0.1, 'c2': 0.3, 'w': 0.9, 'k': 5, 'p': 2}
2021-01-31 21:05:47,042 - pyswarms.single.local_best - INFO - Optimization finished | best cost: 2707.7892726104487, best pos: [1.86714608e+00 7.28594559e-01 7.94585041e+01 4.56855835e-01
 3.23721453e-07 4.72958670e-07 5.51678361e-07]
2021-01-31 21:05:47,101 - pyswarms.single.local_best - INFO - Optimize for 500 iters with {'c1': 0.1, 'c2': 0.3, 'w': 0.9, 'k': 5, 'p': 2}
2021-01-31 21:06:15,872 - pyswarms.single.local_best - INFO - Optimization finished | best cost: 2644.2915285823337, best pos: [1.98985266e+00 8.02183597e-01 7.94492110e+01 3.94617992e-01
 5.60894267e-07 2.79914813e-07 5.18995077e-07]
2021-01-31 21:06:15,932 - pyswarms.single.local_best - INFO - Optimize for 500 iters with {'c1': 0.1, 'c2': 0.3, 'w': 0.9, 'k': 5, 'p': 2}
2021-01-31 21:06:44,425 - pyswarms.single.local_best - INFO - Optimization finished | best cost: 2658.09822968489, best pos: [1.68602259e+00 1.05960925e+00 8.66901651e+01 2.24810841e-01
 3.01337025e-07 6.67804760e-07 8.44836968e-07]
2021-01-31 21:06:44,482 - pyswarms.single.local_best - INFO - Optimize for 500 iters with {'c1': 0.1, 'c2': 0.3, 'w': 0.9, 'k': 5, 'p': 2}
2021-01-31 21:07:12,845 - pyswarms.single.local_best - INFO - Optimization finished | best cost: 2721.3496455951386, best pos: [1.91822773e+00 7.36219961e-01 8.09187978e+01 4.48399939e-01
 7.89673553e-07 3.17935376e-07 2.47943159e-07]
2021-01-31 21:07:12,896 - pyswarms.single.local_best - INFO - Optimize for 500 iters with {'c1': 0.1, 'c2': 0.3, 'w': 0.9, 'k': 5, 'p': 2}
2021-01-31 21:07:43,254 - pyswarms.single.local_best - INFO - Optimization finished | best cost: 2616.138076454614, best pos: [1.83059470e+00 6.70555134e-01 7.89474297e+01 5.23887360e-01
 3.91993636e-07 4.84271079e-07 4.46124444e-07]
2021-01-31 21:07:43,315 - pyswarms.single.local_best - INFO - Optimize for 500 iters with {'c1': 0.1, 'c2': 0.3, 'w': 0.9, 'k': 5, 'p': 2}
2021-01-31 21:08:12,398 - pyswarms.single.local_best - INFO - Optimization finished | best cost: 2742.9864633701477, best pos: [1.74343069e+00 8.47833936e-01 8.17891581e+01 3.57728621e-01
 8.64796307e-07 4.60559890e-07 4.82236439e-07]
2021-01-31 21:08:12,457 - pyswarms.single.local_best - INFO - Optimize for 500 iters with {'c1': 0.1, 'c2': 0.3, 'w': 0.9, 'k': 5, 'p': 2}
2021-01-31 21:08:41,711 - pyswarms.single.local_best - INFO - Optimization finished | best cost: 2721.5721851104545, best pos: [1.15070109e+00 6.15562164e-01 8.37335763e+01 5.95819076e-01
 1.47136893e-07 6.36117116e-07 8.37689627e-07]
2021-01-31 21:08:41,776 - pyswarms.single.local_best - INFO - Optimize for 500 iters with {'c1': 0.1, 'c2': 0.3, 'w': 0.9, 'k': 5, 'p': 2}
2021-01-31 21:09:12,083 - pyswarms.single.local_best - INFO - Optimization finished | best cost: 2710.132000283676, best pos: [1.73562283e+00 9.37677998e-01 8.25875540e+01 2.91891263e-01
 5.44132356e-07 8.18119313e-07 6.87000052e-07]
2021-01-31 21:09:12,151 - pyswarms.single.local_best - INFO - Optimize for 500 iters with {'c1': 0.1, 'c2': 0.3, 'w': 0.9, 'k': 5, 'p': 2}
2021-01-31 21:09:40,991 - pyswarms.single.local_best - INFO - Optimization finished | best cost: 2710.4565023684017, best pos: [1.81556103e+00 7.03097310e-01 8.07335122e+01 4.84898668e-01
 3.48521691e-07 3.61422283e-07 3.72481626e-07]
2021-01-31 21:09:41,054 - pyswarms.single.local_best - INFO - Optimize for 500 iters with {'c1': 0.1, 'c2': 0.3, 'w': 0.9, 'k': 5, 'p': 2}
2021-01-31 21:10:09,057 - pyswarms.single.local_best - INFO - Optimization finished | best cost: 2633.4416950332507, best pos: [1.98762686e+00 8.35458993e-01 7.83717661e+01 3.74470741e-01
 7.49479439e-07 4.07424147e-07 5.58676593e-07]
2021-01-31 21:10:09,117 - pyswarms.single.local_best - INFO - Optimize for 500 iters with {'c1': 0.1, 'c2': 0.3, 'w': 0.9, 'k': 5, 'p': 2}
2021-01-31 21:10:38,448 - pyswarms.single.local_best - INFO - Optimization finished | best cost: 2692.3962449522714, best pos: [1.64806231e+00 6.49568407e-01 7.92403568e+01 5.45196810e-01
 4.67376209e-07 4.88881212e-07 5.91529904e-07]
2021-01-31 21:10:38,504 - pyswarms.single.local_best - INFO - Optimize for 500 iters with {'c1': 0.1, 'c2': 0.3, 'w': 0.9, 'k': 5, 'p': 2}
2021-01-31 21:11:07,992 - pyswarms.single.local_best - INFO - Optimization finished | best cost: 2725.1039433013184, best pos: [1.24202869e+00 5.95400297e-01 8.02766450e+01 6.45277781e-01
 9.31968681e-08 7.08531928e-07 7.58099141e-07]
2021-01-31 21:11:08,050 - pyswarms.single.local_best - INFO - Optimize for 500 iters with {'c1': 0.1, 'c2': 0.3, 'w': 0.9, 'k': 5, 'p': 2}
2021-01-31 21:11:36,509 - pyswarms.single.local_best - INFO - Optimization finished | best cost: 2661.9940023383483, best pos: [1.69814142e+00 8.31783493e-01 8.14656957e+01 3.61957051e-01
 6.33738250e-07 4.57164353e-07 7.32837200e-07]
2021-01-31 21:11:36,573 - pyswarms.single.local_best - INFO - Optimize for 500 iters with {'c1': 0.1, 'c2': 0.3, 'w': 0.9, 'k': 5, 'p': 2}
2021-01-31 21:12:06,364 - pyswarms.single.local_best - INFO - Optimization finished | best cost: 2713.3945175057333, best pos: [1.50567769e+00 6.29006671e-01 8.05828391e+01 5.79386242e-01
 9.57155260e-08 7.70981706e-07 4.30031586e-07]
2021-01-31 21:12:06,415 - pyswarms.single.local_best - INFO - Optimize for 500 iters with {'c1': 0.1, 'c2': 0.3, 'w': 0.9, 'k': 5, 'p': 2}
2021-01-31 21:12:34,644 - pyswarms.single.local_best - INFO - Optimization finished | best cost: 2637.3132404037965, best pos: [1.99535892e+00 7.18954280e-01 8.08117005e+01 4.69674018e-01
 3.16577726e-07 6.48821314e-07 1.18359841e-07]
2021-01-31 21:12:34,706 - pyswarms.single.local_best - INFO - Optimize for 500 iters with {'c1': 0.1, 'c2': 0.3, 'w': 0.9, 'k': 5, 'p': 2}
2021-01-31 21:13:03,946 - pyswarms.single.local_best - INFO - Optimization finished | best cost: 2641.895897922581, best pos: [1.67863705e+00 9.81828581e-01 8.61115641e+01 2.56927685e-01
 7.93355037e-07 5.71308548e-07 6.86860828e-07]
2021-01-31 21:13:04,000 - pyswarms.single.local_best - INFO - Optimize for 500 iters with {'c1': 0.1, 'c2': 0.3, 'w': 0.9, 'k': 5, 'p': 2}
2021-01-31 21:13:33,103 - pyswarms.single.local_best - INFO - Optimization finished | best cost: 2767.5451096391403, best pos: [1.46639182e+00 7.25020345e-01 8.15433364e+01 4.63855043e-01
 2.50425648e-07 4.66847227e-07 8.28276132e-07]
2021-01-31 21:13:33,167 - pyswarms.single.local_best - INFO - Optimize for 500 iters with {'c1': 0.1, 'c2': 0.3, 'w': 0.9, 'k': 5, 'p': 2}
2021-01-31 21:14:02,395 - pyswarms.single.local_best - INFO - Optimization finished | best cost: 2667.395175881199, best pos: [1.51167666e+00 6.00787748e-01 7.88719806e+01 6.24207758e-01
 5.13443491e-07 5.40207263e-07 5.39448003e-07]
2021-01-31 21:14:02,458 - pyswarms.single.local_best - INFO - Optimize for 500 iters with {'c1': 0.1, 'c2': 0.3, 'w': 0.9, 'k': 5, 'p': 2}
2021-01-31 21:14:31,870 - pyswarms.single.local_best - INFO - Optimization finished | best cost: 2754.1680552813737, best pos: [1.56522823e+00 6.40405280e-01 7.78946325e+01 5.69113833e-01
 6.70498294e-07 5.89242124e-07 7.29246912e-07]
2021-01-31 21:14:31,924 - pyswarms.single.local_best - INFO - Optimize for 500 iters with {'c1': 0.1, 'c2': 0.3, 'w': 0.9, 'k': 5, 'p': 2}
2021-01-31 21:15:00,478 - pyswarms.single.local_best - INFO - Optimization finished | best cost: 2632.8985448110157, best pos: [1.25707546e+00 6.71430929e-01 8.28327143e+01 5.25864131e-01
 6.87741961e-07 2.91212625e-07 8.38396070e-07]
2021-01-31 21:15:00,529 - pyswarms.single.local_best - INFO - Optimize for 500 iters with {'c1': 0.1, 'c2': 0.3, 'w': 0.9, 'k': 5, 'p': 2}
2021-01-31 21:15:29,765 - pyswarms.single.local_best - INFO - Optimization finished | best cost: 2632.5061246922405, best pos: [1.94253146e+00 8.85651837e-01 8.06502407e+01 3.28793689e-01
 3.31974168e-07 4.26504020e-07 5.99087449e-07]
2021-01-31 21:15:29,819 - pyswarms.single.local_best - INFO - Optimize for 500 iters with {'c1': 0.1, 'c2': 0.3, 'w': 0.9, 'k': 5, 'p': 2}
2021-01-31 21:15:58,677 - pyswarms.single.local_best - INFO - Optimization finished | best cost: 2738.3378053111023, best pos: [1.94039043e+00 7.73859525e-01 7.79443978e+01 4.27682972e-01
 1.15394583e-08 6.27859542e-07 6.23764266e-07]
2021-01-31 21:15:58,729 - pyswarms.single.local_best - INFO - Optimize for 500 iters with {'c1': 0.1, 'c2': 0.3, 'w': 0.9, 'k': 5, 'p': 2}
2021-01-31 21:16:27,923 - pyswarms.single.local_best - INFO - Optimization finished | best cost: 2688.5752006778985, best pos: [1.76471992e+00 5.62448486e-01 7.91344509e+01 6.86946690e-01
 6.21410219e-08 7.28385299e-08 4.84199295e-07]
2021-01-31 21:16:27,982 - pyswarms.single.local_best - INFO - Optimize for 500 iters with {'c1': 0.1, 'c2': 0.3, 'w': 0.9, 'k': 5, 'p': 2}
2021-01-31 21:16:56,624 - pyswarms.single.local_best - INFO - Optimization finished | best cost: 2758.528955537093, best pos: [1.56895002e+00 8.40873246e-01 8.19608872e+01 3.55527327e-01
 8.37368407e-07 4.90396521e-07 8.58762301e-07]
2021-01-31 21:16:56,677 - pyswarms.single.local_best - INFO - Optimize for 500 iters with {'c1': 0.1, 'c2': 0.3, 'w': 0.9, 'k': 5, 'p': 2}
2021-01-31 21:17:26,072 - pyswarms.single.local_best - INFO - Optimization finished | best cost: 2632.4695282332405, best pos: [1.50708286e+00 8.28980344e-01 8.36110139e+01 3.70682140e-01
 5.66658387e-07 3.57686758e-07 7.77270530e-07]
2021-01-31 21:17:26,135 - pyswarms.single.local_best - INFO - Optimize for 500 iters with {'c1': 0.1, 'c2': 0.3, 'w': 0.9, 'k': 5, 'p': 2}
2021-01-31 21:17:55,019 - pyswarms.single.local_best - INFO - Optimization finished | best cost: 2801.3102398480623, best pos: [1.88217678e+00 7.51014617e-01 7.93359300e+01 4.45238742e-01
 5.92382083e-07 2.10492634e-07 4.95970986e-07]
2021-01-31 21:17:55,084 - pyswarms.single.local_best - INFO - Optimize for 500 iters with {'c1': 0.1, 'c2': 0.3, 'w': 0.9, 'k': 5, 'p': 2}
2021-01-31 21:18:23,892 - pyswarms.single.local_best - INFO - Optimization finished | best cost: 2675.671865830587, best pos: [1.59860650e+00 9.10128050e-01 8.21894616e+01 3.22724690e-01
 6.09134043e-07 6.97559811e-07 6.81180417e-07]
2021-01-31 21:18:23,954 - pyswarms.single.local_best - INFO - Optimize for 500 iters with {'c1': 0.1, 'c2': 0.3, 'w': 0.9, 'k': 5, 'p': 2}
2021-01-31 21:18:51,980 - pyswarms.single.local_best - INFO - Optimization finished | best cost: 2760.209912328097, best pos: [1.86250795e+00 8.93531118e-01 7.79515109e+01 3.42037522e-01
 4.57494870e-07 2.99372679e-07 8.44263062e-07]
2021-01-31 21:18:52,043 - pyswarms.single.local_best - INFO - Optimize for 500 iters with {'c1': 0.1, 'c2': 0.3, 'w': 0.9, 'k': 5, 'p': 2}
2021-01-31 21:19:21,706 - pyswarms.single.local_best - INFO - Optimization finished | best cost: 2920.5160643335075, best pos: [1.82766956e+00 7.88221214e-01 8.00989669e+01 3.99845275e-01
 7.38486569e-07 2.71383418e-07 6.33879136e-07]
2021-01-31 21:19:21,768 - pyswarms.single.local_best - INFO - Optimize for 500 iters with {'c1': 0.1, 'c2': 0.3, 'w': 0.9, 'k': 5, 'p': 2}
2021-01-31 21:19:49,603 - pyswarms.single.local_best - INFO - Optimization finished | best cost: 2730.8593358596727, best pos: [1.63356741e+00 7.68413296e-01 8.22398287e+01 4.17585129e-01
 2.56813566e-07 3.92182009e-07 6.49351734e-07]
2021-01-31 21:19:49,665 - pyswarms.single.local_best - INFO - Optimize for 500 iters with {'c1': 0.1, 'c2': 0.3, 'w': 0.9, 'k': 5, 'p': 2}
2021-01-31 21:20:19,023 - pyswarms.single.local_best - INFO - Optimization finished | best cost: 2614.9774731835787, best pos: [1.67443681e+00 6.79035814e-01 7.83392387e+01 5.21026587e-01
 3.83315999e-07 4.58604857e-07 7.14224792e-07]
2021-01-31 21:20:19,086 - pyswarms.single.local_best - INFO - Optimize for 500 iters with {'c1': 0.1, 'c2': 0.3, 'w': 0.9, 'k': 5, 'p': 2}
2021-01-31 21:20:47,844 - pyswarms.single.local_best - INFO - Optimization finished | best cost: 2743.675768078113, best pos: [1.85012513e+00 7.09611729e-01 7.96965015e+01 4.72956267e-01
 3.73377879e-07 6.14530426e-07 4.22040127e-07]
2021-01-31 21:20:47,909 - pyswarms.single.local_best - INFO - Optimize for 500 iters with {'c1': 0.1, 'c2': 0.3, 'w': 0.9, 'k': 5, 'p': 2}
2021-01-31 21:21:17,352 - pyswarms.single.local_best - INFO - Optimization finished | best cost: 2678.1553394958455, best pos: [1.40623402e+00 5.87706595e-01 7.76884929e+01 6.46041218e-01
 5.80090101e-07 7.66710599e-07 7.63086231e-07]
2021-01-31 21:21:17,416 - pyswarms.single.local_best - INFO - Optimize for 500 iters with {'c1': 0.1, 'c2': 0.3, 'w': 0.9, 'k': 5, 'p': 2}
2021-01-31 21:21:46,959 - pyswarms.single.local_best - INFO - Optimization finished | best cost: 2725.6712639504717, best pos: [1.43702411e+00 6.21308771e-01 8.21011073e+01 5.88683791e-01
 7.27808799e-08 2.41673933e-07 6.09057141e-07]
2021-01-31 21:21:47,018 - pyswarms.single.local_best - INFO - Optimize for 500 iters with {'c1': 0.1, 'c2': 0.3, 'w': 0.9, 'k': 5, 'p': 2}
2021-01-31 21:22:16,721 - pyswarms.single.local_best - INFO - Optimization finished | best cost: 2718.3778364453137, best pos: [1.48838330e+00 7.89704049e-01 8.47001733e+01 4.00101634e-01
 6.05263727e-07 6.14064605e-07 4.90577570e-07]
2021-01-31 21:22:16,782 - pyswarms.single.local_best - INFO - Optimize for 500 iters with {'c1': 0.1, 'c2': 0.3, 'w': 0.9, 'k': 5, 'p': 2}
2021-01-31 21:22:45,849 - pyswarms.single.local_best - INFO - Optimization finished | best cost: 2697.1549370399216, best pos: [1.96376894e+00 7.32933362e-01 8.00070357e+01 4.55900026e-01
 1.48068718e-07 4.67846667e-07 3.87440282e-07]
2021-01-31 21:22:45,915 - pyswarms.single.local_best - INFO - Optimize for 500 iters with {'c1': 0.1, 'c2': 0.3, 'w': 0.9, 'k': 5, 'p': 2}
2021-01-31 21:23:14,769 - pyswarms.single.local_best - INFO - Optimization finished | best cost: 2678.0996210789326, best pos: [1.96050860e+00 8.69616907e-01 7.93835076e+01 3.51389045e-01
 7.19164814e-07 4.44786934e-07 4.71692394e-07]
2021-01-31 21:23:14,829 - pyswarms.single.local_best - INFO - Optimize for 500 iters with {'c1': 0.1, 'c2': 0.3, 'w': 0.9, 'k': 5, 'p': 2}
2021-01-31 21:23:43,733 - pyswarms.single.local_best - INFO - Optimization finished | best cost: 2675.8699830132578, best pos: [1.99718375e+00 6.94352119e-01 7.85464076e+01 4.95628766e-01
 5.58238272e-07 3.07661672e-07 4.42156446e-07]
2021-01-31 21:23:43,796 - pyswarms.single.local_best - INFO - Optimize for 500 iters with {'c1': 0.1, 'c2': 0.3, 'w': 0.9, 'k': 5, 'p': 2}
2021-01-31 21:24:12,770 - pyswarms.single.local_best - INFO - Optimization finished | best cost: 2736.3068319967556, best pos: [1.99676868e+00 8.95842817e-01 8.25825721e+01 3.21630845e-01
 2.10113747e-07 2.77654656e-07 4.50495354e-07]
2021-01-31 21:24:12,831 - pyswarms.single.local_best - INFO - Optimize for 500 iters with {'c1': 0.1, 'c2': 0.3, 'w': 0.9, 'k': 5, 'p': 2}
2021-01-31 21:24:43,330 - pyswarms.single.local_best - INFO - Optimization finished | best cost: 2752.8499133857154, best pos: [1.89281317e+00 7.35638765e-01 7.82075869e+01 4.65470992e-01
 2.91202068e-08 4.02687802e-07 6.62107236e-07]
2021-01-31 21:24:43,390 - pyswarms.single.local_best - INFO - Optimize for 500 iters with {'c1': 0.1, 'c2': 0.3, 'w': 0.9, 'k': 5, 'p': 2}
2021-01-31 21:25:13,636 - pyswarms.single.local_best - INFO - Optimization finished | best cost: 2808.328216618519, best pos: [1.97641451e+00 1.05280729e+00 8.30948985e+01 2.30217511e-01
 4.57008042e-07 3.33032573e-07 6.88260742e-07]
2021-01-31 21:25:13,698 - pyswarms.single.local_best - INFO - Optimize for 500 iters with {'c1': 0.1, 'c2': 0.3, 'w': 0.9, 'k': 5, 'p': 2}
2021-01-31 21:25:41,397 - pyswarms.single.local_best - INFO - Optimization finished | best cost: 2555.4720707469755, best pos: [1.87368238e+00 8.95418700e-01 8.12791106e+01 3.08471537e-01
 1.81428207e-07 5.36574479e-07 8.39445059e-07]
2021-01-31 21:25:41,452 - pyswarms.single.local_best - INFO - Optimize for 500 iters with {'c1': 0.1, 'c2': 0.3, 'w': 0.9, 'k': 5, 'p': 2}
2021-01-31 21:26:10,086 - pyswarms.single.local_best - INFO - Optimization finished | best cost: 2729.4002584784334, best pos: [1.99783447e+00 9.67749695e-01 8.06490326e+01 2.83615035e-01
 7.79701250e-07 5.58205850e-07 4.61723518e-07]
2021-01-31 21:26:10,149 - pyswarms.single.local_best - INFO - Optimize for 500 iters with {'c1': 0.1, 'c2': 0.3, 'w': 0.9, 'k': 5, 'p': 2}
2021-01-31 21:26:39,622 - pyswarms.single.local_best - INFO - Optimization finished | best cost: 2651.7993545879785, best pos: [1.43783767e+00 8.77511517e-01 8.47320366e+01 3.37985283e-01
 7.77377553e-07 8.21207399e-07 6.75077390e-07]
2021-01-31 21:26:39,686 - pyswarms.single.local_best - INFO - Optimize for 500 iters with {'c1': 0.1, 'c2': 0.3, 'w': 0.9, 'k': 5, 'p': 2}
2021-01-31 21:27:08,855 - pyswarms.single.local_best - INFO - Optimization finished | best cost: 2749.198686346791, best pos: [1.92512880e+00 8.40323345e-01 8.04078822e+01 3.63246312e-01
 7.12410053e-07 1.89152756e-07 5.36426633e-07]
2021-01-31 21:27:08,915 - pyswarms.single.local_best - INFO - Optimize for 500 iters with {'c1': 0.1, 'c2': 0.3, 'w': 0.9, 'k': 5, 'p': 2}
2021-01-31 21:27:38,291 - pyswarms.single.local_best - INFO - Optimization finished | best cost: 2553.4870214270304, best pos: [1.84980021e+00 5.93609600e-01 7.96849499e+01 6.27234549e-01
 6.70801831e-07 8.98371541e-09 3.12090932e-07]
2021-01-31 21:27:38,350 - pyswarms.single.local_best - INFO - Optimize for 500 iters with {'c1': 0.1, 'c2': 0.3, 'w': 0.9, 'k': 5, 'p': 2}
2021-01-31 21:28:07,710 - pyswarms.single.local_best - INFO - Optimization finished | best cost: 2712.63385583792, best pos: [1.98005966e+00 1.17297183e+00 7.92928606e+01 1.94732908e-01
 4.72523096e-07 5.23011642e-07 8.65749261e-07]
2021-01-31 21:28:07,773 - pyswarms.single.local_best - INFO - Optimize for 500 iters with {'c1': 0.1, 'c2': 0.3, 'w': 0.9, 'k': 5, 'p': 2}
2021-01-31 21:28:37,914 - pyswarms.single.local_best - INFO - Optimization finished | best cost: 2787.9531864501346, best pos: [1.83781793e+00 8.22314798e-01 8.03001764e+01 3.81165944e-01
 5.18814830e-07 5.73094354e-07 4.89134976e-07]
2021-01-31 21:28:37,965 - pyswarms.single.local_best - INFO - Optimize for 500 iters with {'c1': 0.1, 'c2': 0.3, 'w': 0.9, 'k': 5, 'p': 2}
2021-01-31 21:29:06,666 - pyswarms.single.local_best - INFO - Optimization finished | best cost: 2713.924881310688, best pos: [1.98101333e+00 8.07748615e-01 7.88118856e+01 3.93111849e-01
 6.24695151e-07 3.99676363e-07 5.27909223e-07]
2021-01-31 21:29:06,728 - pyswarms.single.local_best - INFO - Optimize for 500 iters with {'c1': 0.1, 'c2': 0.3, 'w': 0.9, 'k': 5, 'p': 2}
2021-01-31 21:29:34,744 - pyswarms.single.local_best - INFO - Optimization finished | best cost: 2666.088076599668, best pos: [1.47028610e+00 7.86256843e-01 8.25978293e+01 4.08247400e-01
 5.04037195e-07 4.82021073e-07 7.23661312e-07]
2021-01-31 21:29:34,799 - pyswarms.single.local_best - INFO - Optimize for 500 iters with {'c1': 0.1, 'c2': 0.3, 'w': 0.9, 'k': 5, 'p': 2}
2021-01-31 21:30:04,466 - pyswarms.single.local_best - INFO - Optimization finished | best cost: 2857.5643818862072, best pos: [1.54682041e+00 7.44665622e-01 8.04726419e+01 4.53371502e-01
 2.86532405e-07 5.52641042e-07 7.49731885e-07]
2021-01-31 21:30:04,528 - pyswarms.single.local_best - INFO - Optimize for 500 iters with {'c1': 0.1, 'c2': 0.3, 'w': 0.9, 'k': 5, 'p': 2}
2021-01-31 21:30:34,598 - pyswarms.single.local_best - INFO - Optimization finished | best cost: 2711.315652231273, best pos: [1.97448427e+00 1.11714351e+00 8.11093131e+01 2.20141361e-01
 1.96006929e-07 7.36671958e-07 6.17052564e-07]
2021-01-31 21:30:34,658 - pyswarms.single.local_best - INFO - Optimize for 500 iters with {'c1': 0.1, 'c2': 0.3, 'w': 0.9, 'k': 5, 'p': 2}
2021-01-31 21:31:04,326 - pyswarms.single.local_best - INFO - Optimization finished | best cost: 2663.175169742702, best pos: [1.99033229e+00 9.31700598e-01 8.12192709e+01 2.94392388e-01
 4.05972104e-07 6.79731260e-07 5.31044301e-07]
2021-01-31 21:31:04,398 - pyswarms.single.local_best - INFO - Optimize for 500 iters with {'c1': 0.1, 'c2': 0.3, 'w': 0.9, 'k': 5, 'p': 2}
2021-01-31 21:31:32,325 - pyswarms.single.local_best - INFO - Optimization finished | best cost: 2677.8647611939537, best pos: [1.87271858e+00 8.02914256e-01 7.98809631e+01 3.87923640e-01
 3.09836703e-07 5.71958015e-07 6.21844861e-07]
2021-01-31 21:31:32,390 - pyswarms.single.local_best - INFO - Optimize for 500 iters with {'c1': 0.1, 'c2': 0.3, 'w': 0.9, 'k': 5, 'p': 2}
2021-01-31 21:32:00,577 - pyswarms.single.local_best - INFO - Optimization finished | best cost: 2802.7297988595656, best pos: [1.94085301e+00 9.45739167e-01 8.02083730e+01 2.91980027e-01
 7.66005017e-07 4.96886419e-07 6.87853285e-07]
2021-01-31 21:32:00,633 - pyswarms.single.local_best - INFO - Optimize for 500 iters with {'c1': 0.1, 'c2': 0.3, 'w': 0.9, 'k': 5, 'p': 2}
2021-01-31 21:32:30,768 - pyswarms.single.local_best - INFO - Optimization finished | best cost: 2705.6772978779027, best pos: [1.82981246e+00 9.48627131e-01 7.93447478e+01 2.96337351e-01
 3.88291075e-07 8.10455785e-07 8.25868170e-07]
2021-01-31 21:32:30,832 - pyswarms.single.local_best - INFO - Optimize for 500 iters with {'c1': 0.1, 'c2': 0.3, 'w': 0.9, 'k': 5, 'p': 2}
2021-01-31 21:33:00,723 - pyswarms.single.local_best - INFO - Optimization finished | best cost: 2729.171233495031, best pos: [1.77899669e+00 7.10821264e-01 8.03542860e+01 4.76649141e-01
 4.06183941e-07 3.02468097e-07 4.93290639e-07]
2021-01-31 21:33:00,782 - pyswarms.single.local_best - INFO - Optimize for 500 iters with {'c1': 0.1, 'c2': 0.3, 'w': 0.9, 'k': 5, 'p': 2}
2021-01-31 21:33:29,570 - pyswarms.single.local_best - INFO - Optimization finished | best cost: 2678.957422301729, best pos: [1.39173076e+00 6.61714884e-01 8.16039539e+01 5.48226914e-01
 5.98117308e-08 6.25508441e-07 5.78696804e-07]
2021-01-31 21:33:29,636 - pyswarms.single.local_best - INFO - Optimize for 500 iters with {'c1': 0.1, 'c2': 0.3, 'w': 0.9, 'k': 5, 'p': 2}
2021-01-31 21:33:58,972 - pyswarms.single.local_best - INFO - Optimization finished | best cost: 2755.2422871810463, best pos: [1.99956041e+00 9.12673101e-01 7.85893004e+01 3.10684946e-01
 7.33282784e-07 3.91156239e-07 8.48312027e-07]
2021-01-31 21:33:59,033 - pyswarms.single.local_best - INFO - Optimize for 500 iters with {'c1': 0.1, 'c2': 0.3, 'w': 0.9, 'k': 5, 'p': 2}
2021-01-31 21:34:28,339 - pyswarms.single.local_best - INFO - Optimization finished | best cost: 2760.2726102813326, best pos: [1.64943606e+00 6.36633076e-01 8.06802564e+01 5.82267529e-01
 6.36858535e-07 4.58481739e-07 1.33035885e-07]
2021-01-31 21:34:28,402 - pyswarms.single.local_best - INFO - Optimize for 500 iters with {'c1': 0.1, 'c2': 0.3, 'w': 0.9, 'k': 5, 'p': 2}
2021-01-31 21:34:56,962 - pyswarms.single.local_best - INFO - Optimization finished | best cost: 2722.011676686937, best pos: [1.77843904e+00 9.16095753e-01 8.39441602e+01 3.10791681e-01
 6.24230706e-07 7.35568366e-07 3.44655731e-07]
2021-01-31 21:34:57,024 - pyswarms.single.local_best - INFO - Optimize for 500 iters with {'c1': 0.1, 'c2': 0.3, 'w': 0.9, 'k': 5, 'p': 2}
2021-01-31 21:35:25,999 - pyswarms.single.local_best - INFO - Optimization finished | best cost: 2627.6781209247188, best pos: [1.38732358e+00 7.43515600e-01 8.43584655e+01 4.38985276e-01
 4.03525955e-07 2.54703522e-07 8.22842170e-07]
2021-01-31 21:35:26,061 - pyswarms.single.local_best - INFO - Optimize for 500 iters with {'c1': 0.1, 'c2': 0.3, 'w': 0.9, 'k': 5, 'p': 2}
2021-01-31 21:35:54,724 - pyswarms.single.local_best - INFO - Optimization finished | best cost: 2753.483412976909, best pos: [1.73484761e+00 8.24303144e-01 8.14478154e+01 3.66808128e-01
 5.41843917e-07 5.91263579e-07 6.52382283e-07]
2021-01-31 21:35:54,785 - pyswarms.single.local_best - INFO - Optimize for 500 iters with {'c1': 0.1, 'c2': 0.3, 'w': 0.9, 'k': 5, 'p': 2}
2021-01-31 21:36:22,938 - pyswarms.single.local_best - INFO - Optimization finished | best cost: 2684.398175322709, best pos: [1.68755235e+00 8.50274707e-01 7.92891469e+01 3.62797847e-01
 4.52109149e-07 6.31495190e-07 8.44910634e-07]
2021-01-31 21:36:22,999 - pyswarms.single.local_best - INFO - Optimize for 500 iters with {'c1': 0.1, 'c2': 0.3, 'w': 0.9, 'k': 5, 'p': 2}
2021-01-31 21:36:51,269 - pyswarms.single.local_best - INFO - Optimization finished | best cost: 2734.0667534976596, best pos: [1.75978598e+00 1.04265739e+00 8.20812416e+01 2.46984752e-01
 7.21695909e-07 7.14182891e-07 7.01276033e-07]
2021-01-31 21:36:51,325 - pyswarms.single.local_best - INFO - Optimize for 500 iters with {'c1': 0.1, 'c2': 0.3, 'w': 0.9, 'k': 5, 'p': 2}
2021-01-31 21:37:19,938 - pyswarms.single.local_best - INFO - Optimization finished | best cost: 2670.026280272583, best pos: [1.18241851e+00 6.46887697e-01 8.10704050e+01 5.73897852e-01
 8.21789553e-07 5.04744426e-07 8.16456142e-07]
2021-01-31 21:37:20,004 - pyswarms.single.local_best - INFO - Optimize for 500 iters with {'c1': 0.1, 'c2': 0.3, 'w': 0.9, 'k': 5, 'p': 2}
2021-01-31 21:37:48,136 - pyswarms.single.local_best - INFO - Optimization finished | best cost: 2746.1128987545962, best pos: [1.94439336e+00 7.44899439e-01 7.98813889e+01 4.48651292e-01
 4.89089057e-07 3.10674870e-07 3.67721429e-07]
2021-01-31 21:37:48,199 - pyswarms.single.local_best - INFO - Optimize for 500 iters with {'c1': 0.1, 'c2': 0.3, 'w': 0.9, 'k': 5, 'p': 2}
2021-01-31 21:38:17,380 - pyswarms.single.local_best - INFO - Optimization finished | best cost: 2853.2822823379, best pos: [1.78045929e+00 8.65399469e-01 8.07974570e+01 3.42494845e-01
 4.12267441e-07 4.43759955e-07 7.35393155e-07]
2021-01-31 21:38:17,446 - pyswarms.single.local_best - INFO - Optimize for 500 iters with {'c1': 0.1, 'c2': 0.3, 'w': 0.9, 'k': 5, 'p': 2}
2021-01-31 21:38:46,361 - pyswarms.single.local_best - INFO - Optimization finished | best cost: 2666.6562662209335, best pos: [1.78708835e+00 5.87306665e-01 7.91081640e+01 6.40099456e-01
 5.90220099e-07 1.35783000e-07 3.65213667e-07]
2021-01-31 21:38:46,421 - pyswarms.single.local_best - INFO - Optimize for 500 iters with {'c1': 0.1, 'c2': 0.3, 'w': 0.9, 'k': 5, 'p': 2}
2021-01-31 21:39:14,867 - pyswarms.single.local_best - INFO - Optimization finished | best cost: 2719.5610769233795, best pos: [1.84074721e+00 6.64487568e-01 7.83523495e+01 5.38358721e-01
 5.69905158e-07 3.15723149e-07 5.10309286e-07]
2021-01-31 21:39:14,928 - pyswarms.single.local_best - INFO - Optimize for 500 iters with {'c1': 0.1, 'c2': 0.3, 'w': 0.9, 'k': 5, 'p': 2}
2021-01-31 21:39:43,994 - pyswarms.single.local_best - INFO - Optimization finished | best cost: 2509.9789141850897, best pos: [1.99616617e+00 7.31254627e-01 7.90588614e+01 4.64472620e-01
 2.67623053e-07 2.44724916e-07 4.64655819e-07]
2021-01-31 21:39:44,052 - pyswarms.single.local_best - INFO - Optimize for 500 iters with {'c1': 0.1, 'c2': 0.3, 'w': 0.9, 'k': 5, 'p': 2}
2021-01-31 21:40:12,014 - pyswarms.single.local_best - INFO - Optimization finished | best cost: 2843.7920083991635, best pos: [1.82735218e+00 8.96193246e-01 8.10356352e+01 3.22421814e-01
 3.08103850e-07 6.97469978e-07 6.60093812e-07]
2021-01-31 21:40:12,074 - pyswarms.single.local_best - INFO - Optimize for 500 iters with {'c1': 0.1, 'c2': 0.3, 'w': 0.9, 'k': 5, 'p': 2}
2021-01-31 21:40:41,308 - pyswarms.single.local_best - INFO - Optimization finished | best cost: 2676.800896938514, best pos: [1.64522952e+00 6.39546709e-01 8.06668443e+01 5.61449739e-01
 3.99663637e-07 6.82699476e-07 2.49714982e-07]
2021-01-31 21:40:41,370 - pyswarms.single.local_best - INFO - Optimize for 500 iters with {'c1': 0.1, 'c2': 0.3, 'w': 0.9, 'k': 5, 'p': 2}
2021-01-31 21:41:09,265 - pyswarms.single.local_best - INFO - Optimization finished | best cost: 2791.245575062588, best pos: [1.94569568e+00 7.38399078e-01 8.05041623e+01 4.45617101e-01
 4.07724137e-07 8.17001140e-08 4.89352791e-07]
2021-01-31 21:41:09,314 - pyswarms.single.local_best - INFO - Optimize for 500 iters with {'c1': 0.1, 'c2': 0.3, 'w': 0.9, 'k': 5, 'p': 2}
2021-01-31 21:41:38,670 - pyswarms.single.local_best - INFO - Optimization finished | best cost: 2611.0571013112267, best pos: [1.95013193e+00 8.94993622e-01 7.96187212e+01 3.21872667e-01
 8.24340445e-07 2.40875104e-07 7.01277542e-07]
2021-01-31 21:41:38,728 - pyswarms.single.local_best - INFO - Optimize for 500 iters with {'c1': 0.1, 'c2': 0.3, 'w': 0.9, 'k': 5, 'p': 2}
2021-01-31 21:42:05,660 - pyswarms.single.local_best - INFO - Optimization finished | best cost: 405.25068968631444, best pos: [1.63465188e+00 5.30995611e-01 8.86937371e+01 2.85908255e-01
 1.32962503e-07 4.78385291e-06 6.20697484e-06]
2021-01-31 21:42:05,719 - pyswarms.single.local_best - INFO - Optimize for 500 iters with {'c1': 0.1, 'c2': 0.3, 'w': 0.9, 'k': 5, 'p': 2}
2021-01-31 21:42:37,256 - pyswarms.single.local_best - INFO - Optimization finished | best cost: 419.61331532927613, best pos: [1.58684681e+00 3.65169635e-01 8.54485695e+01 5.27332378e-01
 6.45900663e-06 1.63868834e-06 2.81244497e-06]
2021-01-31 21:42:37,309 - pyswarms.single.local_best - INFO - Optimize for 500 iters with {'c1': 0.1, 'c2': 0.3, 'w': 0.9, 'k': 5, 'p': 2}
2021-01-31 21:43:06,944 - pyswarms.single.local_best - INFO - Optimization finished | best cost: 433.6048344964727, best pos: [1.70713296e+00 4.22327146e-01 8.47078447e+01 4.86544595e-01
 5.15612538e-06 2.57625661e-06 2.11915686e-06]
2021-01-31 21:43:07,009 - pyswarms.single.local_best - INFO - Optimize for 500 iters with {'c1': 0.1, 'c2': 0.3, 'w': 0.9, 'k': 5, 'p': 2}
2021-01-31 21:43:36,294 - pyswarms.single.local_best - INFO - Optimization finished | best cost: 437.79652180405355, best pos: [1.72489681e+00 4.92391806e-01 8.61570856e+01 3.28841834e-01
 6.49575681e-06 5.30574997e-06 4.31791783e-06]
2021-01-31 21:43:36,354 - pyswarms.single.local_best - INFO - Optimize for 500 iters with {'c1': 0.1, 'c2': 0.3, 'w': 0.9, 'k': 5, 'p': 2}
2021-01-31 21:44:02,423 - pyswarms.single.local_best - INFO - Optimization finished | best cost: 406.89306898397587, best pos: [1.81306297e+00 4.24746656e-01 8.50273377e+01 4.39371863e-01
 2.81525459e-07 2.59784498e-06 3.88170002e-06]
2021-01-31 21:44:02,486 - pyswarms.single.local_best - INFO - Optimize for 500 iters with {'c1': 0.1, 'c2': 0.3, 'w': 0.9, 'k': 5, 'p': 2}
2021-01-31 21:44:31,387 - pyswarms.single.local_best - INFO - Optimization finished | best cost: 450.4764272744041, best pos: [1.91475528e+00 4.33127938e-01 8.47238841e+01 4.37614969e-01
 6.82317968e-07 2.95426821e-06 2.58561009e-06]
2021-01-31 21:44:31,453 - pyswarms.single.local_best - INFO - Optimize for 500 iters with {'c1': 0.1, 'c2': 0.3, 'w': 0.9, 'k': 5, 'p': 2}
2021-01-31 21:44:59,929 - pyswarms.single.local_best - INFO - Optimization finished | best cost: 436.0312565214592, best pos: [1.91992840e+00 4.00675447e-01 8.47686067e+01 4.77544522e-01
 5.14656606e-06 4.57526563e-06 2.84082145e-07]
2021-01-31 21:44:59,988 - pyswarms.single.local_best - INFO - Optimize for 500 iters with {'c1': 0.1, 'c2': 0.3, 'w': 0.9, 'k': 5, 'p': 2}
2021-01-31 21:45:29,761 - pyswarms.single.local_best - INFO - Optimization finished | best cost: 473.4184567452754, best pos: [1.49745299e+00 3.38308143e-01 8.37218068e+01 6.70135883e-01
 2.93544442e-06 2.00902222e-06 3.41578212e-06]
2021-01-31 21:45:29,823 - pyswarms.single.local_best - INFO - Optimize for 500 iters with {'c1': 0.1, 'c2': 0.3, 'w': 0.9, 'k': 5, 'p': 2}
2021-01-31 21:46:00,901 - pyswarms.single.local_best - INFO - Optimization finished | best cost: 495.2039696448224, best pos: [1.85048583e+00 4.80867438e-01 8.57400171e+01 3.62821947e-01
 3.98369707e-06 4.02137952e-06 3.13775095e-06]
2021-01-31 21:46:00,965 - pyswarms.single.local_best - INFO - Optimize for 500 iters with {'c1': 0.1, 'c2': 0.3, 'w': 0.9, 'k': 5, 'p': 2}
2021-01-31 21:46:28,901 - pyswarms.single.local_best - INFO - Optimization finished | best cost: 437.818186270978, best pos: [1.63801675e+00 4.03674491e-01 8.47661435e+01 4.87322348e-01
 3.42092583e-06 3.70179249e-06 3.27642042e-06]
2021-01-31 21:46:28,962 - pyswarms.single.local_best - INFO - Optimize for 500 iters with {'c1': 0.1, 'c2': 0.3, 'w': 0.9, 'k': 5, 'p': 2}
2021-01-31 21:46:59,638 - pyswarms.single.local_best - INFO - Optimization finished | best cost: 405.98052710699034, best pos: [1.95684476e+00 3.95678517e-01 8.34667349e+01 4.86575644e-01
 3.71747216e-06 3.93345105e-06 1.76963536e-06]
2021-01-31 21:46:59,701 - pyswarms.single.local_best - INFO - Optimize for 500 iters with {'c1': 0.1, 'c2': 0.3, 'w': 0.9, 'k': 5, 'p': 2}
2021-01-31 21:47:29,573 - pyswarms.single.local_best - INFO - Optimization finished | best cost: 437.46307501983875, best pos: [1.15361367e+00 3.62225981e-01 8.97261119e+01 5.24860437e-01
 3.80837128e-06 2.93307611e-06 6.50478083e-06]
2021-01-31 21:47:29,628 - pyswarms.single.local_best - INFO - Optimize for 500 iters with {'c1': 0.1, 'c2': 0.3, 'w': 0.9, 'k': 5, 'p': 2}
2021-01-31 21:47:56,731 - pyswarms.single.local_best - INFO - Optimization finished | best cost: 426.2508319409232, best pos: [1.94145510e+00 4.92487525e-01 8.52940235e+01 3.32973383e-01
 2.57509475e-06 2.63947453e-06 4.20278657e-06]
2021-01-31 21:47:56,788 - pyswarms.single.local_best - INFO - Optimize for 500 iters with {'c1': 0.1, 'c2': 0.3, 'w': 0.9, 'k': 5, 'p': 2}
2021-01-31 21:48:26,044 - pyswarms.single.local_best - INFO - Optimization finished | best cost: 440.0943110642164, best pos: [1.81367927e+00 3.75658557e-01 8.49193671e+01 5.12857802e-01
 1.66056318e-06 3.27051145e-06 1.93492260e-06]
2021-01-31 21:48:26,106 - pyswarms.single.local_best - INFO - Optimize for 500 iters with {'c1': 0.1, 'c2': 0.3, 'w': 0.9, 'k': 5, 'p': 2}
2021-01-31 21:48:55,755 - pyswarms.single.local_best - INFO - Optimization finished | best cost: 435.5831636633982, best pos: [1.88800408e+00 5.23999533e-01 8.45376913e+01 3.30953114e-01
 2.20498142e-06 2.73614099e-06 5.09205608e-06]
2021-01-31 21:48:55,817 - pyswarms.single.local_best - INFO - Optimize for 500 iters with {'c1': 0.1, 'c2': 0.3, 'w': 0.9, 'k': 5, 'p': 2}
2021-01-31 21:49:25,065 - pyswarms.single.local_best - INFO - Optimization finished | best cost: 421.5886967225157, best pos: [1.86837386e+00 3.80283068e-01 8.47792593e+01 5.23338458e-01
 3.73555713e-06 1.18898990e-06 1.54747740e-06]
2021-01-31 21:49:25,127 - pyswarms.single.local_best - INFO - Optimize for 500 iters with {'c1': 0.1, 'c2': 0.3, 'w': 0.9, 'k': 5, 'p': 2}
2021-01-31 21:49:55,943 - pyswarms.single.local_best - INFO - Optimization finished | best cost: 428.8136895313039, best pos: [1.45997882e+00 4.61338968e-01 8.65903351e+01 3.80659982e-01
 6.69983270e-06 3.68522392e-06 6.51270364e-06]
2021-01-31 21:49:55,997 - pyswarms.single.local_best - INFO - Optimize for 500 iters with {'c1': 0.1, 'c2': 0.3, 'w': 0.9, 'k': 5, 'p': 2}
2021-01-31 21:50:26,405 - pyswarms.single.local_best - INFO - Optimization finished | best cost: 421.6392308877082, best pos: [1.82955677e+00 4.45783134e-01 8.39339025e+01 4.39317182e-01
 3.70355214e-06 2.43781769e-06 3.11455419e-06]
2021-01-31 21:50:26,469 - pyswarms.single.local_best - INFO - Optimize for 500 iters with {'c1': 0.1, 'c2': 0.3, 'w': 0.9, 'k': 5, 'p': 2}
2021-01-31 21:50:57,324 - pyswarms.single.local_best - INFO - Optimization finished | best cost: 409.3653924275029, best pos: [1.50943675e+00 3.17133838e-01 8.45884674e+01 6.58502923e-01
 4.57630694e-06 2.12386439e-06 2.34144431e-06]
2021-01-31 21:50:57,386 - pyswarms.single.local_best - INFO - Optimize for 500 iters with {'c1': 0.1, 'c2': 0.3, 'w': 0.9, 'k': 5, 'p': 2}
2021-01-31 21:51:27,239 - pyswarms.single.local_best - INFO - Optimization finished | best cost: 425.5208486265859, best pos: [1.76288689e+00 4.20904276e-01 8.47668425e+01 4.44821030e-01
 3.64640905e-06 2.19691694e-06 3.60288407e-06]
2021-01-31 21:51:27,300 - pyswarms.single.local_best - INFO - Optimize for 500 iters with {'c1': 0.1, 'c2': 0.3, 'w': 0.9, 'k': 5, 'p': 2}
2021-01-31 21:51:56,678 - pyswarms.single.local_best - INFO - Optimization finished | best cost: 421.44348071080947, best pos: [1.93194044e+00 4.25762094e-01 8.46596216e+01 4.40928402e-01
 6.29248180e-06 7.77974724e-07 2.02788167e-06]
2021-01-31 21:51:56,742 - pyswarms.single.local_best - INFO - Optimize for 500 iters with {'c1': 0.1, 'c2': 0.3, 'w': 0.9, 'k': 5, 'p': 2}
2021-01-31 21:52:28,396 - pyswarms.single.local_best - INFO - Optimization finished | best cost: 411.18195802147386, best pos: [1.56639551e+00 3.91229642e-01 8.35329030e+01 5.24172022e-01
 3.55376283e-06 3.06650676e-06 5.12256412e-06]
2021-01-31 21:52:28,456 - pyswarms.single.local_best - INFO - Optimize for 500 iters with {'c1': 0.1, 'c2': 0.3, 'w': 0.9, 'k': 5, 'p': 2}
2021-01-31 21:52:57,714 - pyswarms.single.local_best - INFO - Optimization finished | best cost: 441.98437960288925, best pos: [1.56285189e+00 3.70693341e-01 8.46142132e+01 5.53504839e-01
 3.65923891e-06 4.82893221e-06 2.19630119e-06]
2021-01-31 21:52:57,777 - pyswarms.single.local_best - INFO - Optimize for 500 iters with {'c1': 0.1, 'c2': 0.3, 'w': 0.9, 'k': 5, 'p': 2}
2021-01-31 21:53:29,024 - pyswarms.single.local_best - INFO - Optimization finished | best cost: 440.61134546886046, best pos: [1.43190884e+00 3.51317806e-01 8.76710539e+01 5.54378444e-01
 3.28701903e-06 2.61535190e-06 2.49164526e-06]
2021-01-31 21:53:29,086 - pyswarms.single.local_best - INFO - Optimize for 500 iters with {'c1': 0.1, 'c2': 0.3, 'w': 0.9, 'k': 5, 'p': 2}
2021-01-31 21:53:58,371 - pyswarms.single.local_best - INFO - Optimization finished | best cost: 453.79415754371496, best pos: [1.83913463e+00 4.17710461e-01 8.52485419e+01 4.24317613e-01
 4.29035906e-07 4.06048702e-06 3.19611250e-06]
2021-01-31 21:53:58,432 - pyswarms.single.local_best - INFO - Optimize for 500 iters with {'c1': 0.1, 'c2': 0.3, 'w': 0.9, 'k': 5, 'p': 2}
2021-01-31 21:54:29,256 - pyswarms.single.local_best - INFO - Optimization finished | best cost: 436.82186022312993, best pos: [1.75739989e+00 5.36419808e-01 8.98247501e+01 2.35019642e-01
 3.93280679e-07 3.91756533e-06 6.48018835e-06]
2021-01-31 21:54:29,312 - pyswarms.single.local_best - INFO - Optimize for 500 iters with {'c1': 0.1, 'c2': 0.3, 'w': 0.9, 'k': 5, 'p': 2}
2021-01-31 21:54:59,484 - pyswarms.single.local_best - INFO - Optimization finished | best cost: 416.7482665290549, best pos: [1.94281645e+00 4.83660914e-01 8.38169437e+01 3.71225867e-01
 3.29437788e-06 3.96532092e-06 4.09864929e-06]
2021-01-31 21:54:59,544 - pyswarms.single.local_best - INFO - Optimize for 500 iters with {'c1': 0.1, 'c2': 0.3, 'w': 0.9, 'k': 5, 'p': 2}
2021-01-31 21:55:29,304 - pyswarms.single.local_best - INFO - Optimization finished | best cost: 423.69342441143226, best pos: [1.99016062e+00 4.25807210e-01 8.49434513e+01 4.62458195e-01
 3.30280363e-06 2.60080785e-06 8.70737471e-07]
2021-01-31 21:55:29,364 - pyswarms.single.local_best - INFO - Optimize for 500 iters with {'c1': 0.1, 'c2': 0.3, 'w': 0.9, 'k': 5, 'p': 2}
2021-01-31 21:56:00,196 - pyswarms.single.local_best - INFO - Optimization finished | best cost: 426.98706244578597, best pos: [1.72348259e+00 4.21803434e-01 8.57048366e+01 4.15063793e-01
 5.85491571e-06 4.06054947e-06 3.10800022e-06]
2021-01-31 21:56:00,258 - pyswarms.single.local_best - INFO - Optimize for 500 iters with {'c1': 0.1, 'c2': 0.3, 'w': 0.9, 'k': 5, 'p': 2}
2021-01-31 21:56:28,524 - pyswarms.single.local_best - INFO - Optimization finished | best cost: 414.6836798335676, best pos: [1.70606798e+00 4.44933179e-01 8.47324753e+01 4.08375478e-01
 6.38951187e-07 3.32882809e-06 5.48093640e-06]
2021-01-31 21:56:28,587 - pyswarms.single.local_best - INFO - Optimize for 500 iters with {'c1': 0.1, 'c2': 0.3, 'w': 0.9, 'k': 5, 'p': 2}
2021-01-31 21:56:56,930 - pyswarms.single.local_best - INFO - Optimization finished | best cost: 429.6978395548183, best pos: [1.58474362e+00 3.34385944e-01 8.36893628e+01 6.54360920e-01
 2.94328630e-06 6.99821128e-07 3.77415717e-06]
2021-01-31 21:56:56,989 - pyswarms.single.local_best - INFO - Optimize for 500 iters with {'c1': 0.1, 'c2': 0.3, 'w': 0.9, 'k': 5, 'p': 2}
2021-01-31 21:57:24,671 - pyswarms.single.local_best - INFO - Optimization finished | best cost: 448.45758072406625, best pos: [1.52845578e+00 5.31392078e-01 8.92891030e+01 2.81682796e-01
 5.89877202e-06 4.36020538e-06 6.60647540e-06]
2021-01-31 21:57:24,729 - pyswarms.single.local_best - INFO - Optimize for 500 iters with {'c1': 0.1, 'c2': 0.3, 'w': 0.9, 'k': 5, 'p': 2}
2021-01-31 21:57:54,953 - pyswarms.single.local_best - INFO - Optimization finished | best cost: 457.24929847533275, best pos: [1.78446539e+00 5.98589625e-01 9.02328868e+01 2.06963950e-01
 3.64324482e-06 5.93430306e-06 5.29471922e-06]
2021-01-31 21:57:55,014 - pyswarms.single.local_best - INFO - Optimize for 500 iters with {'c1': 0.1, 'c2': 0.3, 'w': 0.9, 'k': 5, 'p': 2}
2021-01-31 21:58:24,272 - pyswarms.single.local_best - INFO - Optimization finished | best cost: 452.1053208825914, best pos: [1.71925786e+00 4.35092012e-01 8.42620590e+01 4.33448109e-01
 1.93392409e-06 1.14787910e-07 6.39838764e-06]
2021-01-31 21:58:24,331 - pyswarms.single.local_best - INFO - Optimize for 500 iters with {'c1': 0.1, 'c2': 0.3, 'w': 0.9, 'k': 5, 'p': 2}
2021-01-31 21:58:53,836 - pyswarms.single.local_best - INFO - Optimization finished | best cost: 420.5292595059515, best pos: [1.74390816e+00 3.40039271e-01 8.34260115e+01 6.64589489e-01
 3.24949039e-06 2.45327932e-06 7.59486699e-07]
2021-01-31 21:58:53,904 - pyswarms.single.local_best - INFO - Optimize for 500 iters with {'c1': 0.1, 'c2': 0.3, 'w': 0.9, 'k': 5, 'p': 2}
2021-01-31 21:59:23,351 - pyswarms.single.local_best - INFO - Optimization finished | best cost: 474.4316203804358, best pos: [1.39275285e+00 4.31206463e-01 8.74086015e+01 4.27934705e-01
 2.89043725e-06 3.42942799e-06 6.52097908e-06]
2021-01-31 21:59:23,413 - pyswarms.single.local_best - INFO - Optimize for 500 iters with {'c1': 0.1, 'c2': 0.3, 'w': 0.9, 'k': 5, 'p': 2}
2021-01-31 21:59:53,101 - pyswarms.single.local_best - INFO - Optimization finished | best cost: 403.9136286753753, best pos: [1.95454471e+00 4.20446849e-01 8.42394468e+01 4.50831342e-01
 3.43084098e-06 5.80642311e-06 7.06683892e-07]
2021-01-31 21:59:53,163 - pyswarms.single.local_best - INFO - Optimize for 500 iters with {'c1': 0.1, 'c2': 0.3, 'w': 0.9, 'k': 5, 'p': 2}
2021-01-31 22:00:23,768 - pyswarms.single.local_best - INFO - Optimization finished | best cost: 441.1484570497937, best pos: [1.44690965e+00 4.03107660e-01 8.62167953e+01 4.74025238e-01
 1.51758177e-06 1.93867694e-06 6.57676710e-06]
2021-01-31 22:00:23,820 - pyswarms.single.local_best - INFO - Optimize for 500 iters with {'c1': 0.1, 'c2': 0.3, 'w': 0.9, 'k': 5, 'p': 2}
2021-01-31 22:00:52,870 - pyswarms.single.local_best - INFO - Optimization finished | best cost: 462.42306545905114, best pos: [1.63827320e+00 4.68238232e-01 8.63181165e+01 3.49312461e-01
 6.12447093e-06 6.15766975e-06 4.90879251e-06]
2021-01-31 22:00:52,929 - pyswarms.single.local_best - INFO - Optimize for 500 iters with {'c1': 0.1, 'c2': 0.3, 'w': 0.9, 'k': 5, 'p': 2}
2021-01-31 22:01:21,774 - pyswarms.single.local_best - INFO - Optimization finished | best cost: 454.53532540235267, best pos: [1.98373876e+00 4.46124365e-01 8.49593456e+01 4.09453859e-01
 3.47357515e-07 3.04703607e-06 2.70702488e-06]
2021-01-31 22:01:21,845 - pyswarms.single.local_best - INFO - Optimize for 500 iters with {'c1': 0.1, 'c2': 0.3, 'w': 0.9, 'k': 5, 'p': 2}
2021-01-31 22:01:53,332 - pyswarms.single.local_best - INFO - Optimization finished | best cost: 455.9546882324124, best pos: [1.64348142e+00 4.08461574e-01 8.56790449e+01 4.75746071e-01
 1.95889122e-06 2.53616640e-06 3.71389186e-06]
2021-01-31 22:01:53,391 - pyswarms.single.local_best - INFO - Optimize for 500 iters with {'c1': 0.1, 'c2': 0.3, 'w': 0.9, 'k': 5, 'p': 2}
2021-01-31 22:02:24,249 - pyswarms.single.local_best - INFO - Optimization finished | best cost: 437.2096801051394, best pos: [1.55948835e+00 4.54706513e-01 8.55496448e+01 4.00708258e-01
 6.00839562e-06 2.70929392e-06 6.13519842e-06]
2021-01-31 22:02:24,307 - pyswarms.single.local_best - INFO - Optimize for 500 iters with {'c1': 0.1, 'c2': 0.3, 'w': 0.9, 'k': 5, 'p': 2}
2021-01-31 22:02:54,914 - pyswarms.single.local_best - INFO - Optimization finished | best cost: 410.83928936582765, best pos: [1.83463429e+00 4.93613079e-01 8.65734053e+01 3.03328017e-01
 4.71905218e-06 8.22289828e-07 5.48075220e-06]
2021-01-31 22:02:54,968 - pyswarms.single.local_best - INFO - Optimize for 500 iters with {'c1': 0.1, 'c2': 0.3, 'w': 0.9, 'k': 5, 'p': 2}
2021-01-31 22:03:25,427 - pyswarms.single.local_best - INFO - Optimization finished | best cost: 400.0739005370434, best pos: [1.70636603e+00 3.53347186e-01 8.44430676e+01 5.47797844e-01
 1.07138309e-06 6.22161213e-06 1.55719056e-06]
2021-01-31 22:03:25,491 - pyswarms.single.local_best - INFO - Optimize for 500 iters with {'c1': 0.1, 'c2': 0.3, 'w': 0.9, 'k': 5, 'p': 2}
2021-01-31 22:03:55,132 - pyswarms.single.local_best - INFO - Optimization finished | best cost: 401.4755985526352, best pos: [1.67803463e+00 5.13949579e-01 8.90596901e+01 2.68834351e-01
 2.52065705e-06 2.90295399e-06 6.02550646e-06]
2021-01-31 22:03:55,190 - pyswarms.single.local_best - INFO - Optimize for 500 iters with {'c1': 0.1, 'c2': 0.3, 'w': 0.9, 'k': 5, 'p': 2}
2021-01-31 22:04:24,668 - pyswarms.single.local_best - INFO - Optimization finished | best cost: 444.93204792747144, best pos: [1.83451049e+00 5.14562060e-01 8.50261932e+01 3.05873190e-01
 6.17280742e-06 2.75246876e-06 5.48673549e-06]
2021-01-31 22:04:24,730 - pyswarms.single.local_best - INFO - Optimize for 500 iters with {'c1': 0.1, 'c2': 0.3, 'w': 0.9, 'k': 5, 'p': 2}
2021-01-31 22:04:54,271 - pyswarms.single.local_best - INFO - Optimization finished | best cost: 386.44878164471424, best pos: [1.18044699e+00 3.77587737e-01 8.94034437e+01 4.80597110e-01
 2.89892898e-06 6.27245889e-06 6.60894385e-06]
2021-01-31 22:04:54,331 - pyswarms.single.local_best - INFO - Optimize for 500 iters with {'c1': 0.1, 'c2': 0.3, 'w': 0.9, 'k': 5, 'p': 2}
2021-01-31 22:05:24,008 - pyswarms.single.local_best - INFO - Optimization finished | best cost: 415.93577312690064, best pos: [1.85006040e+00 4.13725170e-01 8.48192935e+01 4.39856754e-01
 4.25181910e-06 4.15192087e-06 2.02235576e-06]
2021-01-31 22:05:24,073 - pyswarms.single.local_best - INFO - Optimize for 500 iters with {'c1': 0.1, 'c2': 0.3, 'w': 0.9, 'k': 5, 'p': 2}
2021-01-31 22:05:55,260 - pyswarms.single.local_best - INFO - Optimization finished | best cost: 473.5336131394072, best pos: [1.32546502e+00 4.08389819e-01 8.99200594e+01 4.21752252e-01
 6.66172563e-06 4.22239174e-06 4.79005989e-06]
2021-01-31 22:05:55,317 - pyswarms.single.local_best - INFO - Optimize for 500 iters with {'c1': 0.1, 'c2': 0.3, 'w': 0.9, 'k': 5, 'p': 2}
2021-01-31 22:06:22,093 - pyswarms.single.local_best - INFO - Optimization finished | best cost: 454.068207132599, best pos: [1.85008508e+00 4.20740833e-01 8.47696152e+01 4.47580002e-01
 4.59919019e-06 4.70272526e-06 1.61127633e-06]
2021-01-31 22:06:22,158 - pyswarms.single.local_best - INFO - Optimize for 500 iters with {'c1': 0.1, 'c2': 0.3, 'w': 0.9, 'k': 5, 'p': 2}
2021-01-31 22:06:51,175 - pyswarms.single.local_best - INFO - Optimization finished | best cost: 412.28372245587923, best pos: [1.92542625e+00 4.22797220e-01 8.48070697e+01 4.59794724e-01
 3.08598579e-06 3.04227652e-06 1.32094420e-06]
2021-01-31 22:06:51,234 - pyswarms.single.local_best - INFO - Optimize for 500 iters with {'c1': 0.1, 'c2': 0.3, 'w': 0.9, 'k': 5, 'p': 2}
2021-01-31 22:07:21,693 - pyswarms.single.local_best - INFO - Optimization finished | best cost: 423.7334141670581, best pos: [1.49641694e+00 3.81921353e-01 8.43186463e+01 5.53828420e-01
 2.63209510e-07 5.11055403e-06 4.58906964e-06]
2021-01-31 22:07:21,756 - pyswarms.single.local_best - INFO - Optimize for 500 iters with {'c1': 0.1, 'c2': 0.3, 'w': 0.9, 'k': 5, 'p': 2}
2021-01-31 22:07:52,789 - pyswarms.single.local_best - INFO - Optimization finished | best cost: 428.8344265598173, best pos: [1.66851064e+00 3.74525272e-01 8.47554043e+01 5.47665774e-01
 5.21011417e-08 3.92643546e-06 2.29929339e-06]
2021-01-31 22:07:52,851 - pyswarms.single.local_best - INFO - Optimize for 500 iters with {'c1': 0.1, 'c2': 0.3, 'w': 0.9, 'k': 5, 'p': 2}
2021-01-31 22:08:22,783 - pyswarms.single.local_best - INFO - Optimization finished | best cost: 498.04375079030683, best pos: [1.83896701e+00 5.73310070e-01 8.94978402e+01 2.34430208e-01
 3.78758821e-06 7.87441333e-07 5.07663669e-06]
2021-01-31 22:08:22,845 - pyswarms.single.local_best - INFO - Optimize for 500 iters with {'c1': 0.1, 'c2': 0.3, 'w': 0.9, 'k': 5, 'p': 2}
2021-01-31 22:08:50,354 - pyswarms.single.local_best - INFO - Optimization finished | best cost: 423.04624225364546, best pos: [1.60148927e+00 3.63202315e-01 8.45405533e+01 5.43550412e-01
 5.59017090e-07 3.66502449e-07 5.68599775e-06]
2021-01-31 22:08:50,420 - pyswarms.single.local_best - INFO - Optimize for 500 iters with {'c1': 0.1, 'c2': 0.3, 'w': 0.9, 'k': 5, 'p': 2}
2021-01-31 22:09:18,621 - pyswarms.single.local_best - INFO - Optimization finished | best cost: 396.7464683126746, best pos: [1.58781348e+00 4.02704469e-01 8.47147080e+01 4.72870389e-01
 4.80732590e-06 2.49041159e-06 4.82148766e-06]
2021-01-31 22:09:18,683 - pyswarms.single.local_best - INFO - Optimize for 500 iters with {'c1': 0.1, 'c2': 0.3, 'w': 0.9, 'k': 5, 'p': 2}
2021-01-31 22:09:47,663 - pyswarms.single.local_best - INFO - Optimization finished | best cost: 425.18217361242284, best pos: [1.14493363e+00 3.73192973e-01 8.87256739e+01 5.16399786e-01
 4.06139183e-06 6.04022069e-06 6.67870623e-06]
2021-01-31 22:09:47,718 - pyswarms.single.local_best - INFO - Optimize for 500 iters with {'c1': 0.1, 'c2': 0.3, 'w': 0.9, 'k': 5, 'p': 2}
2021-01-31 22:10:19,430 - pyswarms.single.local_best - INFO - Optimization finished | best cost: 435.14760839284884, best pos: [1.36401116e+00 3.62027710e-01 8.47782606e+01 5.94738717e-01
 1.34175088e-06 2.75424088e-06 5.72894834e-06]
2021-01-31 22:10:19,481 - pyswarms.single.local_best - INFO - Optimize for 500 iters with {'c1': 0.1, 'c2': 0.3, 'w': 0.9, 'k': 5, 'p': 2}
2021-01-31 22:10:49,171 - pyswarms.single.local_best - INFO - Optimization finished | best cost: 418.9985139314686, best pos: [1.97923840e+00 4.78815158e-01 8.48228191e+01 3.88027015e-01
 5.32113117e-06 2.13744421e-06 1.42386792e-06]
2021-01-31 22:10:49,228 - pyswarms.single.local_best - INFO - Optimize for 500 iters with {'c1': 0.1, 'c2': 0.3, 'w': 0.9, 'k': 5, 'p': 2}
2021-01-31 22:11:20,442 - pyswarms.single.local_best - INFO - Optimization finished | best cost: 433.93985355761805, best pos: [1.42853872e+00 3.55522060e-01 8.51058590e+01 5.82258516e-01
 5.89463630e-06 2.77514511e-06 3.37036559e-06]
2021-01-31 22:11:20,504 - pyswarms.single.local_best - INFO - Optimize for 500 iters with {'c1': 0.1, 'c2': 0.3, 'w': 0.9, 'k': 5, 'p': 2}
2021-01-31 22:11:50,573 - pyswarms.single.local_best - INFO - Optimization finished | best cost: 432.7364728979527, best pos: [1.92672508e+00 3.76987346e-01 8.41609064e+01 5.14738756e-01
 1.71464833e-06 2.49234129e-06 2.27033160e-06]
2021-01-31 22:11:50,634 - pyswarms.single.local_best - INFO - Optimize for 500 iters with {'c1': 0.1, 'c2': 0.3, 'w': 0.9, 'k': 5, 'p': 2}
2021-01-31 22:12:20,688 - pyswarms.single.local_best - INFO - Optimization finished | best cost: 460.28650029568803, best pos: [1.66588283e+00 4.62993515e-01 8.44783785e+01 4.07235730e-01
 2.83544493e-06 4.24899191e-06 5.06712717e-06]
2021-01-31 22:12:20,752 - pyswarms.single.local_best - INFO - Optimize for 500 iters with {'c1': 0.1, 'c2': 0.3, 'w': 0.9, 'k': 5, 'p': 2}
2021-01-31 22:12:51,936 - pyswarms.single.local_best - INFO - Optimization finished | best cost: 432.9155914302389, best pos: [1.97057334e+00 4.11015159e-01 8.46970452e+01 4.59597532e-01
 4.05511343e-07 3.18452597e-06 2.25991159e-06]
2021-01-31 22:12:51,993 - pyswarms.single.local_best - INFO - Optimize for 500 iters with {'c1': 0.1, 'c2': 0.3, 'w': 0.9, 'k': 5, 'p': 2}
2021-01-31 22:13:21,159 - pyswarms.single.local_best - INFO - Optimization finished | best cost: 412.4251530487844, best pos: [1.71339986e+00 4.64156715e-01 8.47883331e+01 3.91862702e-01
 3.47648735e-06 2.67434119e-06 4.73734811e-06]
2021-01-31 22:13:21,224 - pyswarms.single.local_best - INFO - Optimize for 500 iters with {'c1': 0.1, 'c2': 0.3, 'w': 0.9, 'k': 5, 'p': 2}
2021-01-31 22:13:48,674 - pyswarms.single.local_best - INFO - Optimization finished | best cost: 402.29169174993893, best pos: [1.84996681e+00 3.87430878e-01 8.44154968e+01 4.98462281e-01
 7.24645385e-07 8.76857524e-08 3.94193887e-06]
2021-01-31 22:13:48,733 - pyswarms.single.local_best - INFO - Optimize for 500 iters with {'c1': 0.1, 'c2': 0.3, 'w': 0.9, 'k': 5, 'p': 2}
2021-01-31 22:14:17,295 - pyswarms.single.local_best - INFO - Optimization finished | best cost: 455.3431063032153, best pos: [1.73860005e+00 4.67585276e-01 8.49482797e+01 3.70721455e-01
 6.48902273e-06 4.03816719e-06 4.01552209e-06]
2021-01-31 22:14:17,358 - pyswarms.single.local_best - INFO - Optimize for 500 iters with {'c1': 0.1, 'c2': 0.3, 'w': 0.9, 'k': 5, 'p': 2}
2021-01-31 22:14:47,601 - pyswarms.single.local_best - INFO - Optimization finished | best cost: 414.7890435233452, best pos: [1.37160534e+00 3.84449296e-01 8.46762895e+01 5.67546492e-01
 6.31257562e-06 3.56847368e-06 3.42598933e-06]
2021-01-31 22:14:47,664 - pyswarms.single.local_best - INFO - Optimize for 500 iters with {'c1': 0.1, 'c2': 0.3, 'w': 0.9, 'k': 5, 'p': 2}
2021-01-31 22:15:16,630 - pyswarms.single.local_best - INFO - Optimization finished | best cost: 439.37716231125887, best pos: [1.27282491e+00 3.19856922e-01 8.53854108e+01 6.75961123e-01
 3.81042116e-06 2.71145310e-06 3.95168513e-06]
2021-01-31 22:15:16,690 - pyswarms.single.local_best - INFO - Optimize for 500 iters with {'c1': 0.1, 'c2': 0.3, 'w': 0.9, 'k': 5, 'p': 2}
2021-01-31 22:15:45,041 - pyswarms.single.local_best - INFO - Optimization finished | best cost: 453.206431716079, best pos: [1.77128846e+00 3.80943870e-01 8.48904538e+01 5.10568347e-01
 2.13528330e-06 4.00861580e-06 2.02127098e-06]
2021-01-31 22:15:45,101 - pyswarms.single.local_best - INFO - Optimize for 500 iters with {'c1': 0.1, 'c2': 0.3, 'w': 0.9, 'k': 5, 'p': 2}
2021-01-31 22:16:17,915 - pyswarms.single.local_best - INFO - Optimization finished | best cost: 441.94200800475284, best pos: [1.26853166e+00 4.23823466e-01 9.06361202e+01 3.94106041e-01
 5.62671057e-06 4.13535876e-06 6.48098246e-06]
2021-01-31 22:16:17,976 - pyswarms.single.local_best - INFO - Optimize for 500 iters with {'c1': 0.1, 'c2': 0.3, 'w': 0.9, 'k': 5, 'p': 2}
2021-01-31 22:16:48,295 - pyswarms.single.local_best - INFO - Optimization finished | best cost: 433.85138683496484, best pos: [1.75455693e+00 4.46973107e-01 8.45844389e+01 4.01043498e-01
 6.37607818e-07 4.62930891e-06 4.82382485e-06]
2021-01-31 22:16:48,358 - pyswarms.single.local_best - INFO - Optimize for 500 iters with {'c1': 0.1, 'c2': 0.3, 'w': 0.9, 'k': 5, 'p': 2}
2021-01-31 22:17:17,555 - pyswarms.single.local_best - INFO - Optimization finished | best cost: 431.79642340460884, best pos: [1.66591525e+00 4.24475223e-01 8.45210418e+01 4.72877720e-01
 3.00245849e-06 4.56666166e-07 4.43527858e-06]
2021-01-31 22:17:17,627 - pyswarms.single.local_best - INFO - Optimize for 500 iters with {'c1': 0.1, 'c2': 0.3, 'w': 0.9, 'k': 5, 'p': 2}
2021-01-31 22:17:48,661 - pyswarms.single.local_best - INFO - Optimization finished | best cost: 447.7514921504258, best pos: [1.83398657e+00 4.13804955e-01 8.56333268e+01 4.31744649e-01
 5.59080176e-06 4.61263757e-06 1.54659843e-06]
2021-01-31 22:17:48,721 - pyswarms.single.local_best - INFO - Optimize for 500 iters with {'c1': 0.1, 'c2': 0.3, 'w': 0.9, 'k': 5, 'p': 2}
2021-01-31 22:18:17,443 - pyswarms.single.local_best - INFO - Optimization finished | best cost: 411.9572476367661, best pos: [1.50723947e+00 3.13590511e-01 8.46893164e+01 6.57172476e-01
 1.91036145e-06 3.39620010e-06 2.83374221e-06]
2021-01-31 22:18:17,505 - pyswarms.single.local_best - INFO - Optimize for 500 iters with {'c1': 0.1, 'c2': 0.3, 'w': 0.9, 'k': 5, 'p': 2}
2021-01-31 22:18:47,413 - pyswarms.single.local_best - INFO - Optimization finished | best cost: 418.84982198159787, best pos: [1.52351100e+00 4.54077089e-01 8.44030686e+01 4.17277790e-01
 5.33356204e-06 5.31508012e-06 6.09947036e-06]
2021-01-31 22:18:47,476 - pyswarms.single.local_best - INFO - Optimize for 500 iters with {'c1': 0.1, 'c2': 0.3, 'w': 0.9, 'k': 5, 'p': 2}
2021-01-31 22:19:17,445 - pyswarms.single.local_best - INFO - Optimization finished | best cost: 470.73091009468567, best pos: [1.74523154e+00 3.79918072e-01 8.36221341e+01 5.49094649e-01
 4.37928719e-06 2.24447835e-06 2.11944956e-06]
2021-01-31 22:19:17,514 - pyswarms.single.local_best - INFO - Optimize for 500 iters with {'c1': 0.1, 'c2': 0.3, 'w': 0.9, 'k': 5, 'p': 2}
2021-01-31 22:19:46,596 - pyswarms.single.local_best - INFO - Optimization finished | best cost: 419.8012938538584, best pos: [1.80733495e+00 3.93695137e-01 8.47120610e+01 5.06825637e-01
 5.07733454e-06 3.10128908e-06 9.67058341e-07]
2021-01-31 22:19:46,656 - pyswarms.single.local_best - INFO - Optimize for 500 iters with {'c1': 0.1, 'c2': 0.3, 'w': 0.9, 'k': 5, 'p': 2}
2021-01-31 22:20:13,820 - pyswarms.single.local_best - INFO - Optimization finished | best cost: 446.15856265621653, best pos: [1.94417356e+00 4.24151962e-01 8.47260952e+01 4.52595022e-01
 5.24962710e-06 3.76990790e-06 5.60099630e-07]
2021-01-31 22:20:13,881 - pyswarms.single.local_best - INFO - Optimize for 500 iters with {'c1': 0.1, 'c2': 0.3, 'w': 0.9, 'k': 5, 'p': 2}
2021-01-31 22:20:45,419 - pyswarms.single.local_best - INFO - Optimization finished | best cost: 416.6874389517427, best pos: [1.87133695e+00 5.15738254e-01 8.66701303e+01 3.10328189e-01
 3.02014988e-06 5.36316078e-06 2.90427384e-06]
2021-01-31 22:20:45,476 - pyswarms.single.local_best - INFO - Optimize for 500 iters with {'c1': 0.1, 'c2': 0.3, 'w': 0.9, 'k': 5, 'p': 2}
2021-01-31 22:21:16,261 - pyswarms.single.local_best - INFO - Optimization finished | best cost: 410.04450228576206, best pos: [1.53131581e+00 3.39547077e-01 8.35593356e+01 6.28337418e-01
 6.32729429e-06 3.68680606e-06 2.48772357e-06]
2021-01-31 22:21:16,324 - pyswarms.single.local_best - INFO - Optimize for 500 iters with {'c1': 0.1, 'c2': 0.3, 'w': 0.9, 'k': 5, 'p': 2}
2021-01-31 22:21:43,306 - pyswarms.single.local_best - INFO - Optimization finished | best cost: 468.2283066108469, best pos: [1.77119973e+00 4.71212774e-01 8.49795226e+01 3.94040447e-01
 2.97938422e-06 1.47923490e-06 4.44711077e-06]
2021-01-31 22:21:43,360 - pyswarms.single.local_best - INFO - Optimize for 500 iters with {'c1': 0.1, 'c2': 0.3, 'w': 0.9, 'k': 5, 'p': 2}
2021-01-31 22:22:13,144 - pyswarms.single.local_best - INFO - Optimization finished | best cost: 452.5947519216669, best pos: [1.53703347e+00 5.14531335e-01 9.02697316e+01 2.96494110e-01
 5.43057714e-06 4.32310725e-06 4.69497259e-06]
2021-01-31 22:22:13,206 - pyswarms.single.local_best - INFO - Optimize for 500 iters with {'c1': 0.1, 'c2': 0.3, 'w': 0.9, 'k': 5, 'p': 2}
2021-01-31 22:22:45,014 - pyswarms.single.local_best - INFO - Optimization finished | best cost: 418.1650937105777, best pos: [1.16894312e+00 3.70559617e-01 8.82044374e+01 5.16862136e-01
 4.55897296e-06 5.54405682e-06 6.44792948e-06]
2021-01-31 22:22:45,075 - pyswarms.single.local_best - INFO - Optimize for 500 iters with {'c1': 0.1, 'c2': 0.3, 'w': 0.9, 'k': 5, 'p': 2}
2021-01-31 22:23:13,676 - pyswarms.single.local_best - INFO - Optimization finished | best cost: 519.5673391021917, best pos: [1.99744603e+00 4.43233547e-01 8.32952596e+01 4.33356142e-01
 5.27174571e-06 6.03993341e-06 1.62559507e-06]
2021-01-31 22:23:13,737 - pyswarms.single.local_best - INFO - Optimize for 500 iters with {'c1': 0.1, 'c2': 0.3, 'w': 0.9, 'k': 5, 'p': 2}
2021-01-31 22:23:43,683 - pyswarms.single.local_best - INFO - Optimization finished | best cost: 424.6160393609422, best pos: [1.81782293e+00 4.99026288e-01 8.47948063e+01 3.46033899e-01
 2.24396484e-06 6.29738346e-06 3.91494374e-06]
2021-01-31 22:23:43,744 - pyswarms.single.local_best - INFO - Optimize for 500 iters with {'c1': 0.1, 'c2': 0.3, 'w': 0.9, 'k': 5, 'p': 2}
2021-01-31 22:24:14,414 - pyswarms.single.local_best - INFO - Optimization finished | best cost: 462.12500439853835, best pos: [1.98714452e+00 4.62463284e-01 8.39240939e+01 3.99616046e-01
 3.59989496e-06 2.09040066e-07 3.97300937e-06]
2021-01-31 22:24:14,474 - pyswarms.single.local_best - INFO - Optimize for 500 iters with {'c1': 0.1, 'c2': 0.3, 'w': 0.9, 'k': 5, 'p': 2}
2021-01-31 22:24:44,789 - pyswarms.single.local_best - INFO - Optimization finished | best cost: 393.6561847399748, best pos: [1.79272247e+00 4.32159986e-01 8.50046004e+01 4.11687573e-01
 2.01364795e-06 2.80770846e-06 4.05242735e-06]
2021-01-31 22:24:44,850 - pyswarms.single.local_best - INFO - Optimize for 500 iters with {'c1': 0.1, 'c2': 0.3, 'w': 0.9, 'k': 5, 'p': 2}
2021-01-31 22:25:13,261 - pyswarms.single.local_best - INFO - Optimization finished | best cost: 411.3921726590136, best pos: [1.95241030e+00 4.34266595e-01 8.51813952e+01 4.24060752e-01
 2.82685502e-06 3.96348762e-06 1.49525727e-06]
2021-01-31 22:25:13,312 - pyswarms.single.local_best - INFO - Optimize for 500 iters with {'c1': 0.1, 'c2': 0.3, 'w': 0.9, 'k': 5, 'p': 2}
2021-01-31 22:25:43,703 - pyswarms.single.local_best - INFO - Optimization finished | best cost: 398.17105768184706, best pos: [1.71543390e+00 3.40205214e-01 8.46491203e+01 5.94889201e-01
 2.69375245e-06 2.65526606e-06 1.59985761e-06]
2021-01-31 22:25:43,763 - pyswarms.single.local_best - INFO - Optimize for 500 iters with {'c1': 0.1, 'c2': 0.3, 'w': 0.9, 'k': 5, 'p': 2}
2021-01-31 22:26:12,364 - pyswarms.single.local_best - INFO - Optimization finished | best cost: 453.76437253846836, best pos: [1.23886903e+00 3.64602561e-01 8.80465316e+01 5.51464029e-01
 5.42153066e-07 4.52614964e-06 5.14130518e-06]
2021-01-31 22:26:12,421 - pyswarms.single.local_best - INFO - Optimize for 500 iters with {'c1': 0.1, 'c2': 0.3, 'w': 0.9, 'k': 5, 'p': 2}
2021-01-31 22:26:40,972 - pyswarms.single.local_best - INFO - Optimization finished | best cost: 437.15518575448937, best pos: [1.82640227e+00 4.30072872e-01 8.33702409e+01 4.59810901e-01
 3.02177642e-06 5.45471068e-06 2.91891025e-06]
2021-01-31 22:26:41,035 - pyswarms.single.local_best - INFO - Optimize for 500 iters with {'c1': 0.1, 'c2': 0.3, 'w': 0.9, 'k': 5, 'p': 2}
2021-01-31 22:27:13,391 - pyswarms.single.local_best - INFO - Optimization finished | best cost: 423.01262901202495, best pos: [1.84463647e+00 4.97823353e-01 8.43443999e+01 3.23511409e-01
 1.41547270e-06 5.50709902e-06 6.06092731e-06]
2021-01-31 22:27:13,450 - pyswarms.single.local_best - INFO - Optimize for 500 iters with {'c1': 0.1, 'c2': 0.3, 'w': 0.9, 'k': 5, 'p': 2}
2021-01-31 22:27:41,778 - pyswarms.single.local_best - INFO - Optimization finished | best cost: 412.130766505104, best pos: [1.60985057e+00 3.61719173e-01 8.36800412e+01 5.89678651e-01
 4.41418462e-06 4.50061754e-06 1.88017098e-06]
2021-01-31 22:27:41,839 - pyswarms.single.local_best - INFO - Optimize for 500 iters with {'c1': 0.1, 'c2': 0.3, 'w': 0.9, 'k': 5, 'p': 2}
2021-01-31 22:28:10,566 - pyswarms.single.local_best - INFO - Optimization finished | best cost: 404.1908475843593, best pos: [1.95307761e+00 4.49321641e-01 8.47378699e+01 3.96539518e-01
 1.56054527e-09 2.49580401e-06 3.87694488e-06]
2021-01-31 22:28:10,632 - pyswarms.single.local_best - INFO - Optimize for 500 iters with {'c1': 0.1, 'c2': 0.3, 'w': 0.9, 'k': 5, 'p': 2}
2021-01-31 22:28:40,158 - pyswarms.single.local_best - INFO - Optimization finished | best cost: 437.1982123632445, best pos: [1.61365425e+00 5.39961873e-01 8.94574208e+01 2.61506274e-01
 3.43644325e-06 5.92039860e-06 6.56649346e-06]
2021-01-31 22:28:40,207 - pyswarms.single.local_best - INFO - Optimize for 500 iters with {'c1': 0.1, 'c2': 0.3, 'w': 0.9, 'k': 5, 'p': 2}
2021-01-31 22:29:09,792 - pyswarms.single.local_best - INFO - Optimization finished | best cost: 435.17223242391674, best pos: [1.87864759e+00 4.08363238e-01 8.44325977e+01 4.76046126e-01
 2.30456562e-06 3.12006104e-06 2.19208178e-06]
2021-01-31 22:29:09,844 - pyswarms.single.local_best - INFO - Optimize for 500 iters with {'c1': 0.1, 'c2': 0.3, 'w': 0.9, 'k': 5, 'p': 2}
2021-01-31 22:29:39,704 - pyswarms.single.local_best - INFO - Optimization finished | best cost: 411.6508015748161, best pos: [1.25495409e+00 4.26390175e-01 8.84015218e+01 4.39709240e-01
 3.99518537e-06 4.68459288e-06 6.22288145e-06]
2021-01-31 22:29:39,753 - pyswarms.single.local_best - INFO - Optimize for 500 iters with {'c1': 0.1, 'c2': 0.3, 'w': 0.9, 'k': 5, 'p': 2}
2021-01-31 22:30:10,059 - pyswarms.single.local_best - INFO - Optimization finished | best cost: 440.9888115119764, best pos: [1.55055171e+00 3.44179469e-01 8.54604183e+01 6.11220439e-01
 1.12917806e-06 4.96270969e-06 1.19196631e-06]
2021-01-31 22:30:10,120 - pyswarms.single.local_best - INFO - Optimize for 500 iters with {'c1': 0.1, 'c2': 0.3, 'w': 0.9, 'k': 5, 'p': 2}
2021-01-31 22:30:40,378 - pyswarms.single.local_best - INFO - Optimization finished | best cost: 446.11158100952616, best pos: [1.70506387e+00 5.59787643e-01 8.85857984e+01 2.44679824e-01
 5.89860201e-06 1.58020855e-06 6.43645587e-06]
2021-01-31 22:30:40,439 - pyswarms.single.local_best - INFO - Optimize for 500 iters with {'c1': 0.1, 'c2': 0.3, 'w': 0.9, 'k': 5, 'p': 2}
2021-01-31 22:31:10,219 - pyswarms.single.local_best - INFO - Optimization finished | best cost: 426.996817613571, best pos: [1.55377566e+00 4.49767805e-01 8.60117553e+01 3.87519183e-01
 5.12800880e-06 5.68321236e-06 5.03774965e-06]
2021-01-31 22:31:10,283 - pyswarms.single.local_best - INFO - Optimize for 500 iters with {'c1': 0.1, 'c2': 0.3, 'w': 0.9, 'k': 5, 'p': 2}
2021-01-31 22:31:39,561 - pyswarms.single.local_best - INFO - Optimization finished | best cost: 2513.4893658598485, best pos: [1.16548714e+00 1.54410428e+00 1.35405314e+02 2.33205843e-01
 8.74358992e-07 8.47341449e-07 9.99229395e-07]
2021-01-31 22:31:39,622 - pyswarms.single.local_best - INFO - Optimize for 500 iters with {'c1': 0.1, 'c2': 0.3, 'w': 0.9, 'k': 5, 'p': 2}
2021-01-31 22:32:08,640 - pyswarms.single.local_best - INFO - Optimization finished | best cost: 2491.4510883672474, best pos: [1.17039172e+00 1.24969969e+00 1.30261688e+02 2.37374303e-01
 9.71929940e-07 4.89531069e-07 9.38329586e-07]
2021-01-31 22:32:08,705 - pyswarms.single.local_best - INFO - Optimize for 500 iters with {'c1': 0.1, 'c2': 0.3, 'w': 0.9, 'k': 5, 'p': 2}
2021-01-31 22:32:39,258 - pyswarms.single.local_best - INFO - Optimization finished | best cost: 2483.2220034099473, best pos: [8.94768393e-01 1.96468663e+00 1.39793381e+02 4.05038672e-01
 5.54867550e-07 7.38562569e-07 9.45601714e-07]
2021-01-31 22:32:39,314 - pyswarms.single.local_best - INFO - Optimize for 500 iters with {'c1': 0.1, 'c2': 0.3, 'w': 0.9, 'k': 5, 'p': 2}
2021-01-31 22:33:07,797 - pyswarms.single.local_best - INFO - Optimization finished | best cost: 2444.1493715129, best pos: [9.08481242e-01 1.89668989e+00 1.38930880e+02 3.92589598e-01
 5.31492872e-07 7.87882265e-07 8.77628759e-07]
2021-01-31 22:33:07,849 - pyswarms.single.local_best - INFO - Optimize for 500 iters with {'c1': 0.1, 'c2': 0.3, 'w': 0.9, 'k': 5, 'p': 2}
2021-01-31 22:33:37,013 - pyswarms.single.local_best - INFO - Optimization finished | best cost: 2437.5365962679557, best pos: [6.93407004e-01 1.06408979e+00 1.39545825e+02 6.09448399e-01
 9.83935920e-07 6.66193059e-07 9.71678047e-07]
2021-01-31 22:33:37,076 - pyswarms.single.local_best - INFO - Optimize for 500 iters with {'c1': 0.1, 'c2': 0.3, 'w': 0.9, 'k': 5, 'p': 2}
2021-01-31 22:34:05,580 - pyswarms.single.local_best - INFO - Optimization finished | best cost: 2577.5653169575844, best pos: [7.20517510e-01 8.48754400e-01 1.32641178e+02 5.68354745e-01
 7.68887825e-07 7.50261247e-07 9.78293838e-07]
2021-01-31 22:34:05,644 - pyswarms.single.local_best - INFO - Optimize for 500 iters with {'c1': 0.1, 'c2': 0.3, 'w': 0.9, 'k': 5, 'p': 2}
2021-01-31 22:34:36,649 - pyswarms.single.local_best - INFO - Optimization finished | best cost: 2486.8023455144425, best pos: [1.30181633e+00 1.71353782e+00 1.35666325e+02 1.81709510e-01
 5.75692274e-07 4.40854323e-07 9.97695972e-07]
2021-01-31 22:34:36,708 - pyswarms.single.local_best - INFO - Optimize for 500 iters with {'c1': 0.1, 'c2': 0.3, 'w': 0.9, 'k': 5, 'p': 2}
2021-01-31 22:35:07,271 - pyswarms.single.local_best - INFO - Optimization finished | best cost: 2427.417796630187, best pos: [7.57131504e-01 1.21286497e+00 1.39181924e+02 5.30964896e-01
 9.81321126e-07 5.20113216e-07 9.97203494e-07]
2021-01-31 22:35:07,331 - pyswarms.single.local_best - INFO - Optimize for 500 iters with {'c1': 0.1, 'c2': 0.3, 'w': 0.9, 'k': 5, 'p': 2}
2021-01-31 22:35:37,902 - pyswarms.single.local_best - INFO - Optimization finished | best cost: 2417.255231187045, best pos: [1.09654099e+00 1.49662766e+00 1.34488867e+02 2.64162773e-01
 7.37384783e-07 7.81212985e-07 9.74424860e-07]
2021-01-31 22:35:37,963 - pyswarms.single.local_best - INFO - Optimize for 500 iters with {'c1': 0.1, 'c2': 0.3, 'w': 0.9, 'k': 5, 'p': 2}
2021-01-31 22:36:07,082 - pyswarms.single.local_best - INFO - Optimization finished | best cost: 2463.599074388306, best pos: [9.02929515e-01 1.56536287e+00 1.37513558e+02 4.06504177e-01
 4.95476136e-07 6.22720729e-09 9.08581726e-07]
2021-01-31 22:36:07,145 - pyswarms.single.local_best - INFO - Optimize for 500 iters with {'c1': 0.1, 'c2': 0.3, 'w': 0.9, 'k': 5, 'p': 2}
2021-01-31 22:36:35,695 - pyswarms.single.local_best - INFO - Optimization finished | best cost: 2466.4041886179607, best pos: [9.82253363e-01 1.80741515e+00 1.38958188e+02 3.39376186e-01
 3.17798992e-07 1.00275662e-06 9.93132953e-07]
2021-01-31 22:36:35,758 - pyswarms.single.local_best - INFO - Optimize for 500 iters with {'c1': 0.1, 'c2': 0.3, 'w': 0.9, 'k': 5, 'p': 2}
2021-01-31 22:37:06,668 - pyswarms.single.local_best - INFO - Optimization finished | best cost: 2431.1642141773746, best pos: [1.00997302e+00 1.90549576e+00 1.37914080e+02 3.19478081e-01
 3.77683995e-07 7.73557624e-07 9.96428380e-07]
2021-01-31 22:37:06,732 - pyswarms.single.local_best - INFO - Optimize for 500 iters with {'c1': 0.1, 'c2': 0.3, 'w': 0.9, 'k': 5, 'p': 2}
2021-01-31 22:37:35,314 - pyswarms.single.local_best - INFO - Optimization finished | best cost: 2347.9096866585965, best pos: [9.47226874e-01 1.80033485e+00 1.38834485e+02 3.67898116e-01
 5.65322970e-07 2.17425016e-07 9.91682093e-07]
2021-01-31 22:37:35,374 - pyswarms.single.local_best - INFO - Optimize for 500 iters with {'c1': 0.1, 'c2': 0.3, 'w': 0.9, 'k': 5, 'p': 2}
2021-01-31 22:38:04,568 - pyswarms.single.local_best - INFO - Optimization finished | best cost: 2267.2951295081807, best pos: [1.00730511e+00 1.95524440e+00 1.39223472e+02 3.23636691e-01
 8.39043415e-07 4.38322651e-07 9.36336995e-07]
2021-01-31 22:38:04,626 - pyswarms.single.local_best - INFO - Optimize for 500 iters with {'c1': 0.1, 'c2': 0.3, 'w': 0.9, 'k': 5, 'p': 2}
2021-01-31 22:38:33,397 - pyswarms.single.local_best - INFO - Optimization finished | best cost: 2517.3268944364145, best pos: [1.27610759e+00 1.70853089e+00 1.35062078e+02 1.84214701e-01
 8.98476903e-07 7.59176061e-07 1.00468501e-06]
2021-01-31 22:38:33,453 - pyswarms.single.local_best - INFO - Optimize for 500 iters with {'c1': 0.1, 'c2': 0.3, 'w': 0.9, 'k': 5, 'p': 2}
2021-01-31 22:39:03,753 - pyswarms.single.local_best - INFO - Optimization finished | best cost: 2466.4369470507954, best pos: [1.14058393e+00 1.73638319e+00 1.38835464e+02 2.55847527e-01
 7.38552923e-07 6.33103017e-07 7.24886474e-07]
2021-01-31 22:39:03,822 - pyswarms.single.local_best - INFO - Optimize for 500 iters with {'c1': 0.1, 'c2': 0.3, 'w': 0.9, 'k': 5, 'p': 2}
2021-01-31 22:39:31,687 - pyswarms.single.local_best - INFO - Optimization finished | best cost: 2535.9981662894647, best pos: [7.57644072e-01 1.30503651e+00 1.36460049e+02 5.19001900e-01
 8.50088856e-07 7.44915379e-07 9.11770968e-07]
2021-01-31 22:39:31,742 - pyswarms.single.local_best - INFO - Optimize for 500 iters with {'c1': 0.1, 'c2': 0.3, 'w': 0.9, 'k': 5, 'p': 2}
2021-01-31 22:40:02,484 - pyswarms.single.local_best - INFO - Optimization finished | best cost: 2449.798216925843, best pos: [9.31125877e-01 1.95344694e+00 1.38842283e+02 3.75260919e-01
 9.84822936e-07 4.72509735e-07 9.27130622e-07]
2021-01-31 22:40:02,550 - pyswarms.single.local_best - INFO - Optimize for 500 iters with {'c1': 0.1, 'c2': 0.3, 'w': 0.9, 'k': 5, 'p': 2}
2021-01-31 22:40:30,247 - pyswarms.single.local_best - INFO - Optimization finished | best cost: 2440.2335236656036, best pos: [1.14234789e+00 1.95458268e+00 1.38348640e+02 2.55057701e-01
 1.57647982e-07 4.88368304e-07 8.25242527e-07]
2021-01-31 22:40:30,297 - pyswarms.single.local_best - INFO - Optimize for 500 iters with {'c1': 0.1, 'c2': 0.3, 'w': 0.9, 'k': 5, 'p': 2}
2021-01-31 22:40:59,815 - pyswarms.single.local_best - INFO - Optimization finished | best cost: 2283.8700822545543, best pos: [1.03302415e+00 1.95761091e+00 1.38415079e+02 3.03721754e-01
 9.51233581e-07 5.99036091e-07 9.28205009e-07]
2021-01-31 22:40:59,881 - pyswarms.single.local_best - INFO - Optimize for 500 iters with {'c1': 0.1, 'c2': 0.3, 'w': 0.9, 'k': 5, 'p': 2}
2021-01-31 22:41:29,252 - pyswarms.single.local_best - INFO - Optimization finished | best cost: 2440.418050238661, best pos: [6.83237965e-01 1.65172748e+00 1.39799406e+02 6.21281585e-01
 9.45069042e-07 5.65472730e-07 9.09903306e-07]
2021-01-31 22:41:29,317 - pyswarms.single.local_best - INFO - Optimize for 500 iters with {'c1': 0.1, 'c2': 0.3, 'w': 0.9, 'k': 5, 'p': 2}
2021-01-31 22:41:59,421 - pyswarms.single.local_best - INFO - Optimization finished | best cost: 2313.5743164393043, best pos: [7.49047154e-01 1.64266531e+00 1.39382869e+02 5.32909410e-01
 9.63255404e-07 6.76977539e-07 9.39739508e-07]
2021-01-31 22:41:59,482 - pyswarms.single.local_best - INFO - Optimize for 500 iters with {'c1': 0.1, 'c2': 0.3, 'w': 0.9, 'k': 5, 'p': 2}
2021-01-31 22:42:28,594 - pyswarms.single.local_best - INFO - Optimization finished | best cost: 2496.2770766849894, best pos: [9.76875872e-01 1.16675715e+00 1.33183980e+02 3.34832455e-01
 7.96311026e-07 9.37375315e-07 9.97566140e-07]
2021-01-31 22:42:28,653 - pyswarms.single.local_best - INFO - Optimize for 500 iters with {'c1': 0.1, 'c2': 0.3, 'w': 0.9, 'k': 5, 'p': 2}
2021-01-31 22:42:58,714 - pyswarms.single.local_best - INFO - Optimization finished | best cost: 2327.2594655054654, best pos: [7.80806918e-01 1.74179139e+00 1.38730362e+02 4.95685347e-01
 7.20301993e-07 8.05572221e-07 9.64851287e-07]
2021-01-31 22:42:58,780 - pyswarms.single.local_best - INFO - Optimize for 500 iters with {'c1': 0.1, 'c2': 0.3, 'w': 0.9, 'k': 5, 'p': 2}
2021-01-31 22:43:27,568 - pyswarms.single.local_best - INFO - Optimization finished | best cost: 2416.2757737839, best pos: [7.65597007e-01 1.25267971e+00 1.37346315e+02 5.11631430e-01
 9.29975852e-07 5.86500128e-07 9.81979464e-07]
2021-01-31 22:43:27,627 - pyswarms.single.local_best - INFO - Optimize for 500 iters with {'c1': 0.1, 'c2': 0.3, 'w': 0.9, 'k': 5, 'p': 2}
2021-01-31 22:43:57,693 - pyswarms.single.local_best - INFO - Optimization finished | best cost: 2283.7763566629674, best pos: [8.21346816e-01 1.75037915e+00 1.38744534e+02 4.55204862e-01
 7.38231705e-07 9.09212526e-07 1.00311758e-06]
2021-01-31 22:43:57,756 - pyswarms.single.local_best - INFO - Optimize for 500 iters with {'c1': 0.1, 'c2': 0.3, 'w': 0.9, 'k': 5, 'p': 2}
2021-01-31 22:44:26,479 - pyswarms.single.local_best - INFO - Optimization finished | best cost: 2435.5663481325723, best pos: [1.13553705e+00 1.99003401e+00 1.39742811e+02 2.54195490e-01
 7.22152161e-07 5.27649780e-07 9.88332263e-07]
2021-01-31 22:44:26,540 - pyswarms.single.local_best - INFO - Optimize for 500 iters with {'c1': 0.1, 'c2': 0.3, 'w': 0.9, 'k': 5, 'p': 2}
2021-01-31 22:44:54,737 - pyswarms.single.local_best - INFO - Optimization finished | best cost: 2389.3660462232874, best pos: [1.11435732e+00 1.72409398e+00 1.38007677e+02 2.64105127e-01
 4.21098276e-07 1.00069617e-06 9.42523813e-07]
2021-01-31 22:44:54,802 - pyswarms.single.local_best - INFO - Optimize for 500 iters with {'c1': 0.1, 'c2': 0.3, 'w': 0.9, 'k': 5, 'p': 2}
2021-01-31 22:45:24,109 - pyswarms.single.local_best - INFO - Optimization finished | best cost: 2508.782685112617, best pos: [1.88474460e+00 9.37682403e-01 8.05385754e+01 3.46828740e-01
 7.98584627e-07 6.19952594e-08 2.35397467e-07]
2021-01-31 22:45:24,173 - pyswarms.single.local_best - INFO - Optimize for 500 iters with {'c1': 0.1, 'c2': 0.3, 'w': 0.9, 'k': 5, 'p': 2}
2021-01-31 22:45:53,760 - pyswarms.single.local_best - INFO - Optimization finished | best cost: 2454.8915286942947, best pos: [1.33201934e+00 1.66644541e+00 1.39167467e+02 1.76690169e-01
 6.08779760e-07 5.96190301e-07 9.16773139e-07]
2021-01-31 22:45:53,822 - pyswarms.single.local_best - INFO - Optimize for 500 iters with {'c1': 0.1, 'c2': 0.3, 'w': 0.9, 'k': 5, 'p': 2}
2021-01-31 22:46:23,298 - pyswarms.single.local_best - INFO - Optimization finished | best cost: 2377.149504175184, best pos: [8.75424484e-01 1.45175206e+00 1.37203980e+02 4.09068048e-01
 8.82384236e-07 7.37137483e-07 9.77898562e-07]
2021-01-31 22:46:23,350 - pyswarms.single.local_best - INFO - Optimize for 500 iters with {'c1': 0.1, 'c2': 0.3, 'w': 0.9, 'k': 5, 'p': 2}
2021-01-31 22:46:52,878 - pyswarms.single.local_best - INFO - Optimization finished | best cost: 2325.869885058472, best pos: [9.48622023e-01 1.56610070e+00 1.37303749e+02 3.57851009e-01
 9.45252437e-07 4.50541196e-07 9.10493361e-07]
2021-01-31 22:46:52,943 - pyswarms.single.local_best - INFO - Optimize for 500 iters with {'c1': 0.1, 'c2': 0.3, 'w': 0.9, 'k': 5, 'p': 2}
2021-01-31 22:47:22,069 - pyswarms.single.local_best - INFO - Optimization finished | best cost: 2498.40374693521, best pos: [9.92186969e-01 1.46022670e+00 1.38997250e+02 3.46397859e-01
 6.79939073e-07 4.52028099e-07 7.97777149e-07]
2021-01-31 22:47:22,127 - pyswarms.single.local_best - INFO - Optimize for 500 iters with {'c1': 0.1, 'c2': 0.3, 'w': 0.9, 'k': 5, 'p': 2}
2021-01-31 22:47:51,741 - pyswarms.single.local_best - INFO - Optimization finished | best cost: 2531.111954251591, best pos: [8.84048575e-01 1.62486712e+00 1.38243921e+02 4.14904153e-01
 5.94040111e-07 8.94568489e-07 6.39926194e-07]
2021-01-31 22:47:51,802 - pyswarms.single.local_best - INFO - Optimize for 500 iters with {'c1': 0.1, 'c2': 0.3, 'w': 0.9, 'k': 5, 'p': 2}
2021-01-31 22:48:20,506 - pyswarms.single.local_best - INFO - Optimization finished | best cost: 2370.368265859797, best pos: [8.78254072e-01 1.54803999e+00 1.38500258e+02 4.24215787e-01
 3.92670639e-07 8.28685570e-07 7.91567994e-07]
2021-01-31 22:48:20,567 - pyswarms.single.local_best - INFO - Optimize for 500 iters with {'c1': 0.1, 'c2': 0.3, 'w': 0.9, 'k': 5, 'p': 2}
2021-01-31 22:48:49,028 - pyswarms.single.local_best - INFO - Optimization finished | best cost: 2414.6264362480633, best pos: [1.02703609e+00 1.96133934e+00 1.39422006e+02 3.13007668e-01
 8.77286485e-07 9.23555930e-07 8.45628512e-07]
2021-01-31 22:48:49,090 - pyswarms.single.local_best - INFO - Optimize for 500 iters with {'c1': 0.1, 'c2': 0.3, 'w': 0.9, 'k': 5, 'p': 2}
2021-01-31 22:49:18,063 - pyswarms.single.local_best - INFO - Optimization finished | best cost: 2274.7804668638855, best pos: [1.06762667e+00 1.90848822e+00 1.37926507e+02 2.80177671e-01
 5.56134541e-07 9.33875431e-07 9.73716727e-07]
2021-01-31 22:49:18,129 - pyswarms.single.local_best - INFO - Optimize for 500 iters with {'c1': 0.1, 'c2': 0.3, 'w': 0.9, 'k': 5, 'p': 2}
2021-01-31 22:49:46,146 - pyswarms.single.local_best - INFO - Optimization finished | best cost: 2471.6833658387304, best pos: [1.69803731e+00 1.93071871e+00 1.31644863e+02 7.70508817e-02
 4.68781060e-07 3.05666111e-07 7.33700536e-07]
2021-01-31 22:49:46,207 - pyswarms.single.local_best - INFO - Optimize for 500 iters with {'c1': 0.1, 'c2': 0.3, 'w': 0.9, 'k': 5, 'p': 2}
2021-01-31 22:50:14,883 - pyswarms.single.local_best - INFO - Optimization finished | best cost: 2444.626112309483, best pos: [9.48918421e-01 1.48994466e+00 1.37752159e+02 3.60602862e-01
 9.66659752e-07 7.21220024e-07 9.17959773e-07]
2021-01-31 22:50:14,944 - pyswarms.single.local_best - INFO - Optimize for 500 iters with {'c1': 0.1, 'c2': 0.3, 'w': 0.9, 'k': 5, 'p': 2}
2021-01-31 22:50:45,869 - pyswarms.single.local_best - INFO - Optimization finished | best cost: 2417.33545604056, best pos: [8.38689536e-01 1.33114329e+00 1.39102198e+02 4.72299548e-01
 5.73797911e-07 4.13366262e-07 8.15803703e-07]
2021-01-31 22:50:45,932 - pyswarms.single.local_best - INFO - Optimize for 500 iters with {'c1': 0.1, 'c2': 0.3, 'w': 0.9, 'k': 5, 'p': 2}
2021-01-31 22:51:16,582 - pyswarms.single.local_best - INFO - Optimization finished | best cost: 2456.057898036143, best pos: [1.09317300e+00 1.50098842e+00 1.35222397e+02 2.68226835e-01
 7.93210624e-07 8.05369749e-07 9.80386087e-07]
2021-01-31 22:51:16,639 - pyswarms.single.local_best - INFO - Optimize for 500 iters with {'c1': 0.1, 'c2': 0.3, 'w': 0.9, 'k': 5, 'p': 2}
2021-01-31 22:51:45,581 - pyswarms.single.local_best - INFO - Optimization finished | best cost: 2409.0948142986367, best pos: [1.26306319e+00 1.96345512e+00 1.38059600e+02 1.98440923e-01
 5.41814520e-07 5.61589706e-07 9.12724101e-07]
2021-01-31 22:51:45,649 - pyswarms.single.local_best - INFO - Optimize for 500 iters with {'c1': 0.1, 'c2': 0.3, 'w': 0.9, 'k': 5, 'p': 2}
2021-01-31 22:52:15,775 - pyswarms.single.local_best - INFO - Optimization finished | best cost: 2503.7732655059567, best pos: [1.01220538e+00 1.28640026e+00 1.39414301e+02 3.20522487e-01
 9.87946551e-07 6.50693451e-07 9.83582572e-07]
2021-01-31 22:52:15,839 - pyswarms.single.local_best - INFO - Optimize for 500 iters with {'c1': 0.1, 'c2': 0.3, 'w': 0.9, 'k': 5, 'p': 2}
2021-01-31 22:52:44,933 - pyswarms.single.local_best - INFO - Optimization finished | best cost: 2405.9466355320774, best pos: [8.64785885e-01 1.78989366e+00 1.38604994e+02 4.26773616e-01
 3.52097885e-07 7.83755181e-07 9.58510560e-07]
2021-01-31 22:52:44,995 - pyswarms.single.local_best - INFO - Optimize for 500 iters with {'c1': 0.1, 'c2': 0.3, 'w': 0.9, 'k': 5, 'p': 2}
2021-01-31 22:53:14,754 - pyswarms.single.local_best - INFO - Optimization finished | best cost: 2465.997639468677, best pos: [1.38956321e+00 1.92181357e+00 1.38352765e+02 1.64551312e-01
 6.70182907e-07 3.76668159e-07 6.07897014e-07]
2021-01-31 22:53:14,817 - pyswarms.single.local_best - INFO - Optimize for 500 iters with {'c1': 0.1, 'c2': 0.3, 'w': 0.9, 'k': 5, 'p': 2}
2021-01-31 22:53:43,657 - pyswarms.single.local_best - INFO - Optimization finished | best cost: 2309.139528045741, best pos: [1.13105437e+00 1.91811763e+00 1.39159885e+02 2.54025784e-01
 7.25294578e-07 7.48244628e-07 9.48273128e-07]
2021-01-31 22:53:43,726 - pyswarms.single.local_best - INFO - Optimize for 500 iters with {'c1': 0.1, 'c2': 0.3, 'w': 0.9, 'k': 5, 'p': 2}
2021-01-31 22:54:12,007 - pyswarms.single.local_best - INFO - Optimization finished | best cost: 2434.5992582250124, best pos: [1.24796546e+00 1.97864603e+00 1.36669385e+02 2.03958627e-01
 6.75195362e-07 5.90291286e-07 7.71752665e-07]
2021-01-31 22:54:12,071 - pyswarms.single.local_best - INFO - Optimize for 500 iters with {'c1': 0.1, 'c2': 0.3, 'w': 0.9, 'k': 5, 'p': 2}
2021-01-31 22:54:40,660 - pyswarms.single.local_best - INFO - Optimization finished | best cost: 2409.2577072399768, best pos: [1.26115039e+00 1.69586186e+00 1.39748241e+02 2.02105005e-01
 5.47440243e-07 4.28393716e-07 9.74624924e-07]
2021-01-31 22:54:40,718 - pyswarms.single.local_best - INFO - Optimize for 500 iters with {'c1': 0.1, 'c2': 0.3, 'w': 0.9, 'k': 5, 'p': 2}
2021-01-31 22:55:09,096 - pyswarms.single.local_best - INFO - Optimization finished | best cost: 2535.154566738644, best pos: [1.15779844e+00 1.47300979e+00 1.34603679e+02 2.37823683e-01
 9.70306752e-07 9.86564634e-07 9.64269395e-07]
2021-01-31 22:55:09,155 - pyswarms.single.local_best - INFO - Optimize for 500 iters with {'c1': 0.1, 'c2': 0.3, 'w': 0.9, 'k': 5, 'p': 2}
2021-01-31 22:55:39,219 - pyswarms.single.local_best - INFO - Optimization finished | best cost: 2407.9794553049464, best pos: [1.28099542e+00 1.71923626e+00 1.34907405e+02 1.79965785e-01
 9.63155786e-07 6.79021298e-07 9.59161482e-07]
2021-01-31 22:55:39,281 - pyswarms.single.local_best - INFO - Optimize for 500 iters with {'c1': 0.1, 'c2': 0.3, 'w': 0.9, 'k': 5, 'p': 2}
2021-01-31 22:56:09,144 - pyswarms.single.local_best - INFO - Optimization finished | best cost: 2284.8652023975205, best pos: [7.17843482e-01 1.87260542e+00 1.39317962e+02 5.72784513e-01
 6.59285677e-07 9.31971892e-07 9.54329858e-07]
2021-01-31 22:56:09,205 - pyswarms.single.local_best - INFO - Optimize for 500 iters with {'c1': 0.1, 'c2': 0.3, 'w': 0.9, 'k': 5, 'p': 2}
2021-01-31 22:56:37,691 - pyswarms.single.local_best - INFO - Optimization finished | best cost: 2572.6733083331565, best pos: [1.49279744e+00 1.97142781e+00 1.35816987e+02 1.21353405e-01
 2.92448113e-07 4.65795071e-07 9.56135899e-07]
2021-01-31 22:56:37,754 - pyswarms.single.local_best - INFO - Optimize for 500 iters with {'c1': 0.1, 'c2': 0.3, 'w': 0.9, 'k': 5, 'p': 2}
2021-01-31 22:57:06,775 - pyswarms.single.local_best - INFO - Optimization finished | best cost: 2359.191975829621, best pos: [1.28757162e+00 1.80775131e+00 1.37725608e+02 1.90209347e-01
 4.96797376e-07 1.92771612e-07 9.79455613e-07]
2021-01-31 22:57:06,839 - pyswarms.single.local_best - INFO - Optimize for 500 iters with {'c1': 0.1, 'c2': 0.3, 'w': 0.9, 'k': 5, 'p': 2}
2021-01-31 22:57:37,071 - pyswarms.single.local_best - INFO - Optimization finished | best cost: 2283.6547267406554, best pos: [9.08480648e-01 1.96546245e+00 1.38654304e+02 3.85800477e-01
 7.40379870e-07 6.94826416e-07 9.95562615e-07]
2021-01-31 22:57:37,134 - pyswarms.single.local_best - INFO - Optimize for 500 iters with {'c1': 0.1, 'c2': 0.3, 'w': 0.9, 'k': 5, 'p': 2}
2021-01-31 22:58:05,320 - pyswarms.single.local_best - INFO - Optimization finished | best cost: 2427.7384016607566, best pos: [7.67638258e-01 1.24380293e+00 1.37863440e+02 5.10106480e-01
 9.72200169e-07 9.70440693e-07 9.44430959e-07]
2021-01-31 22:58:05,382 - pyswarms.single.local_best - INFO - Optimize for 500 iters with {'c1': 0.1, 'c2': 0.3, 'w': 0.9, 'k': 5, 'p': 2}
2021-01-31 22:58:33,868 - pyswarms.single.local_best - INFO - Optimization finished | best cost: 2591.7271708192147, best pos: [1.64861685e+00 1.89057005e+00 1.34482731e+02 8.27791974e-02
 7.99061045e-07 4.20099321e-09 9.83997688e-07]
2021-01-31 22:58:33,931 - pyswarms.single.local_best - INFO - Optimize for 500 iters with {'c1': 0.1, 'c2': 0.3, 'w': 0.9, 'k': 5, 'p': 2}
2021-01-31 22:59:04,402 - pyswarms.single.local_best - INFO - Optimization finished | best cost: 2367.535747040119, best pos: [1.15723445e+00 1.64431150e+00 1.38828452e+02 2.47774006e-01
 5.50206227e-07 9.79093863e-07 8.65480737e-07]
2021-01-31 22:59:04,467 - pyswarms.single.local_best - INFO - Optimize for 500 iters with {'c1': 0.1, 'c2': 0.3, 'w': 0.9, 'k': 5, 'p': 2}
2021-01-31 22:59:34,400 - pyswarms.single.local_best - INFO - Optimization finished | best cost: 2464.801635413276, best pos: [1.15709270e+00 1.77064348e+00 1.38250433e+02 2.43469262e-01
 6.09227414e-07 6.49881259e-07 9.67696210e-07]
2021-01-31 22:59:34,448 - pyswarms.single.local_best - INFO - Optimize for 500 iters with {'c1': 0.1, 'c2': 0.3, 'w': 0.9, 'k': 5, 'p': 2}
2021-01-31 23:00:04,646 - pyswarms.single.local_best - INFO - Optimization finished | best cost: 2390.084810132072, best pos: [6.67099473e-01 1.75106437e+00 1.39553264e+02 6.34453960e-01
 7.97338461e-07 6.85343729e-07 8.92970536e-07]
2021-01-31 23:00:04,707 - pyswarms.single.local_best - INFO - Optimize for 500 iters with {'c1': 0.1, 'c2': 0.3, 'w': 0.9, 'k': 5, 'p': 2}
2021-01-31 23:00:33,452 - pyswarms.single.local_best - INFO - Optimization finished | best cost: 2485.278471021143, best pos: [9.00059189e-01 1.29889878e+00 1.36939514e+02 3.94231056e-01
 9.34237470e-07 5.56856896e-07 9.71623771e-07]
2021-01-31 23:00:33,515 - pyswarms.single.local_best - INFO - Optimize for 500 iters with {'c1': 0.1, 'c2': 0.3, 'w': 0.9, 'k': 5, 'p': 2}
2021-01-31 23:01:04,635 - pyswarms.single.local_best - INFO - Optimization finished | best cost: 2284.748521070312, best pos: [1.15022116e+00 1.77274928e+00 1.37870204e+02 2.41327299e-01
 9.45782894e-07 7.58095433e-07 9.74181033e-07]
2021-01-31 23:01:04,689 - pyswarms.single.local_best - INFO - Optimize for 500 iters with {'c1': 0.1, 'c2': 0.3, 'w': 0.9, 'k': 5, 'p': 2}
2021-01-31 23:01:33,722 - pyswarms.single.local_best - INFO - Optimization finished | best cost: 2325.258895110573, best pos: [1.09089848e+00 1.85879078e+00 1.37813987e+02 2.67319948e-01
 8.73736147e-07 9.04167313e-07 9.72379651e-07]
2021-01-31 23:01:33,775 - pyswarms.single.local_best - INFO - Optimize for 500 iters with {'c1': 0.1, 'c2': 0.3, 'w': 0.9, 'k': 5, 'p': 2}
2021-01-31 23:02:04,162 - pyswarms.single.local_best - INFO - Optimization finished | best cost: 2390.884693770205, best pos: [9.35029606e-01 1.46877973e+00 1.39466910e+02 3.81151908e-01
 7.00694808e-07 6.94971559e-07 9.16715318e-07]
2021-01-31 23:02:04,223 - pyswarms.single.local_best - INFO - Optimize for 500 iters with {'c1': 0.1, 'c2': 0.3, 'w': 0.9, 'k': 5, 'p': 2}
2021-01-31 23:02:35,245 - pyswarms.single.local_best - INFO - Optimization finished | best cost: 2412.118018150084, best pos: [9.24597010e-01 1.92826549e+00 1.39690284e+02 3.75437586e-01
 9.40956881e-07 7.30147275e-07 9.23811187e-07]
2021-01-31 23:02:35,308 - pyswarms.single.local_best - INFO - Optimize for 500 iters with {'c1': 0.1, 'c2': 0.3, 'w': 0.9, 'k': 5, 'p': 2}
2021-01-31 23:03:05,071 - pyswarms.single.local_best - INFO - Optimization finished | best cost: 2344.4078797201864, best pos: [7.48866915e-01 1.54415021e+00 1.37978339e+02 5.26759644e-01
 8.84014446e-07 6.06318037e-07 9.72438665e-07]
2021-01-31 23:03:05,134 - pyswarms.single.local_best - INFO - Optimize for 500 iters with {'c1': 0.1, 'c2': 0.3, 'w': 0.9, 'k': 5, 'p': 2}
2021-01-31 23:03:34,903 - pyswarms.single.local_best - INFO - Optimization finished | best cost: 2490.6936576081252, best pos: [9.18777397e-01 1.38870584e+00 1.37214499e+02 3.79904625e-01
 7.02755686e-07 8.48072312e-07 1.00261524e-06]
2021-01-31 23:03:34,964 - pyswarms.single.local_best - INFO - Optimize for 500 iters with {'c1': 0.1, 'c2': 0.3, 'w': 0.9, 'k': 5, 'p': 2}
2021-01-31 23:04:01,859 - pyswarms.single.local_best - INFO - Optimization finished | best cost: 2478.867789123925, best pos: [1.08062661e+00 1.41080146e+00 1.39401991e+02 2.96000130e-01
 4.97126594e-07 8.52630011e-07 6.89363870e-07]
2021-01-31 23:04:01,918 - pyswarms.single.local_best - INFO - Optimize for 500 iters with {'c1': 0.1, 'c2': 0.3, 'w': 0.9, 'k': 5, 'p': 2}
2021-01-31 23:04:31,314 - pyswarms.single.local_best - INFO - Optimization finished | best cost: 2488.0607875109645, best pos: [9.15226766e-01 1.14639032e+00 1.32723748e+02 3.84831760e-01
 3.93166327e-07 8.89478512e-07 9.77755580e-07]
2021-01-31 23:04:31,375 - pyswarms.single.local_best - INFO - Optimize for 500 iters with {'c1': 0.1, 'c2': 0.3, 'w': 0.9, 'k': 5, 'p': 2}
2021-01-31 23:05:01,730 - pyswarms.single.local_best - INFO - Optimization finished | best cost: 2434.7745399713726, best pos: [1.20212666e+00 1.77429445e+00 1.38058701e+02 2.26253585e-01
 7.27634366e-07 7.58480981e-07 8.00918879e-07]
2021-01-31 23:05:01,791 - pyswarms.single.local_best - INFO - Optimize for 500 iters with {'c1': 0.1, 'c2': 0.3, 'w': 0.9, 'k': 5, 'p': 2}
2021-01-31 23:05:30,728 - pyswarms.single.local_best - INFO - Optimization finished | best cost: 2383.755647628769, best pos: [7.37981648e-01 1.61316033e+00 1.39760716e+02 5.48879723e-01
 7.70837266e-07 6.38416382e-07 1.00569858e-06]
2021-01-31 23:05:30,789 - pyswarms.single.local_best - INFO - Optimize for 500 iters with {'c1': 0.1, 'c2': 0.3, 'w': 0.9, 'k': 5, 'p': 2}
2021-01-31 23:06:00,134 - pyswarms.single.local_best - INFO - Optimization finished | best cost: 2431.632555129959, best pos: [9.13697281e-01 1.85462134e+00 1.38866892e+02 3.84338338e-01
 4.55626680e-07 9.49539699e-07 9.77377794e-07]
2021-01-31 23:06:00,201 - pyswarms.single.local_best - INFO - Optimize for 500 iters with {'c1': 0.1, 'c2': 0.3, 'w': 0.9, 'k': 5, 'p': 2}
2021-01-31 23:06:29,654 - pyswarms.single.local_best - INFO - Optimization finished | best cost: 2393.5261559428827, best pos: [7.44247499e-01 1.27999718e+00 1.37825535e+02 5.34692960e-01
 8.41027523e-07 9.21725589e-07 9.94914466e-07]
2021-01-31 23:06:29,709 - pyswarms.single.local_best - INFO - Optimize for 500 iters with {'c1': 0.1, 'c2': 0.3, 'w': 0.9, 'k': 5, 'p': 2}
2021-01-31 23:06:59,525 - pyswarms.single.local_best - INFO - Optimization finished | best cost: 2388.3887974882527, best pos: [9.98369658e-01 1.82666564e+00 1.38325886e+02 3.28615360e-01
 4.80568231e-07 7.34851946e-07 9.64984386e-07]
2021-01-31 23:06:59,582 - pyswarms.single.local_best - INFO - Optimize for 500 iters with {'c1': 0.1, 'c2': 0.3, 'w': 0.9, 'k': 5, 'p': 2}
2021-01-31 23:07:30,178 - pyswarms.single.local_best - INFO - Optimization finished | best cost: 2320.990695795272, best pos: [1.03670971e+00 1.95194663e+00 1.38111196e+02 3.01636603e-01
 5.85385318e-07 9.73007733e-07 8.89396904e-07]
2021-01-31 23:07:30,238 - pyswarms.single.local_best - INFO - Optimize for 500 iters with {'c1': 0.1, 'c2': 0.3, 'w': 0.9, 'k': 5, 'p': 2}
2021-01-31 23:07:59,472 - pyswarms.single.local_best - INFO - Optimization finished | best cost: 2378.4183578313628, best pos: [1.00556273e+00 1.63289843e+00 1.37329887e+02 3.18727619e-01
 8.87529364e-07 6.86499669e-07 9.60254186e-07]
2021-01-31 23:07:59,534 - pyswarms.single.local_best - INFO - Optimize for 500 iters with {'c1': 0.1, 'c2': 0.3, 'w': 0.9, 'k': 5, 'p': 2}
2021-01-31 23:08:28,831 - pyswarms.single.local_best - INFO - Optimization finished | best cost: 2395.3522470821067, best pos: [1.30620657e+00 1.87826302e+00 1.38622055e+02 1.90435831e-01
 5.70048658e-07 4.80386995e-07 7.19451850e-07]
2021-01-31 23:08:28,890 - pyswarms.single.local_best - INFO - Optimize for 500 iters with {'c1': 0.1, 'c2': 0.3, 'w': 0.9, 'k': 5, 'p': 2}
2021-01-31 23:08:59,086 - pyswarms.single.local_best - INFO - Optimization finished | best cost: 2432.048731404172, best pos: [9.67087108e-01 1.14951768e+00 1.37924000e+02 3.46062635e-01
 9.28674585e-07 9.06640741e-07 9.72878362e-07]
2021-01-31 23:08:59,149 - pyswarms.single.local_best - INFO - Optimize for 500 iters with {'c1': 0.1, 'c2': 0.3, 'w': 0.9, 'k': 5, 'p': 2}
2021-01-31 23:09:28,474 - pyswarms.single.local_best - INFO - Optimization finished | best cost: 2316.751103666475, best pos: [1.00474955e+00 1.92780846e+00 1.38748779e+02 3.30062529e-01
 5.10250542e-07 3.47210685e-07 9.22645837e-07]
2021-01-31 23:09:28,535 - pyswarms.single.local_best - INFO - Optimize for 500 iters with {'c1': 0.1, 'c2': 0.3, 'w': 0.9, 'k': 5, 'p': 2}
2021-01-31 23:09:58,985 - pyswarms.single.local_best - INFO - Optimization finished | best cost: 2586.613839890003, best pos: [8.06252011e-01 1.39769100e+00 1.37768647e+02 4.87156994e-01
 4.40288579e-07 9.90952936e-07 9.62022082e-07]
2021-01-31 23:09:59,040 - pyswarms.single.local_best - INFO - Optimize for 500 iters with {'c1': 0.1, 'c2': 0.3, 'w': 0.9, 'k': 5, 'p': 2}
2021-01-31 23:10:27,505 - pyswarms.single.local_best - INFO - Optimization finished | best cost: 2421.7462282505953, best pos: [8.47238031e-01 1.20911893e+00 1.34817762e+02 4.31657347e-01
 7.17610070e-07 9.05880222e-07 9.66207836e-07]
2021-01-31 23:10:27,556 - pyswarms.single.local_best - INFO - Optimize for 500 iters with {'c1': 0.1, 'c2': 0.3, 'w': 0.9, 'k': 5, 'p': 2}
2021-01-31 23:10:57,868 - pyswarms.single.local_best - INFO - Optimization finished | best cost: 2359.552294518254, best pos: [8.44076862e-01 1.75420608e+00 1.38563025e+02 4.38981448e-01
 8.77782104e-07 5.41832184e-07 9.52944397e-07]
2021-01-31 23:10:57,930 - pyswarms.single.local_best - INFO - Optimize for 500 iters with {'c1': 0.1, 'c2': 0.3, 'w': 0.9, 'k': 5, 'p': 2}
2021-01-31 23:11:27,257 - pyswarms.single.local_best - INFO - Optimization finished | best cost: 2325.578403406291, best pos: [6.89635859e-01 1.44741457e+00 1.38493075e+02 5.94046346e-01
 9.36722533e-07 8.01904744e-07 1.00324171e-06]
2021-01-31 23:11:27,314 - pyswarms.single.local_best - INFO - Optimize for 500 iters with {'c1': 0.1, 'c2': 0.3, 'w': 0.9, 'k': 5, 'p': 2}
2021-01-31 23:11:57,524 - pyswarms.single.local_best - INFO - Optimization finished | best cost: 2501.001521184059, best pos: [1.19505428e+00 1.65343976e+00 1.38100166e+02 2.29419786e-01
 8.21816032e-07 3.63564539e-07 9.11991253e-07]
2021-01-31 23:11:57,587 - pyswarms.single.local_best - INFO - Optimize for 500 iters with {'c1': 0.1, 'c2': 0.3, 'w': 0.9, 'k': 5, 'p': 2}
2021-01-31 23:12:26,358 - pyswarms.single.local_best - INFO - Optimization finished | best cost: 2466.9052280459678, best pos: [1.14033298e+00 1.56498744e+00 1.34769930e+02 2.43261144e-01
 8.05187396e-07 9.91604539e-07 9.55010206e-07]
2021-01-31 23:12:26,416 - pyswarms.single.local_best - INFO - Optimize for 500 iters with {'c1': 0.1, 'c2': 0.3, 'w': 0.9, 'k': 5, 'p': 2}
2021-01-31 23:12:56,209 - pyswarms.single.local_best - INFO - Optimization finished | best cost: 2467.6970936349176, best pos: [1.16984209e+00 1.60738192e+00 1.36376944e+02 2.34020167e-01
 9.05329150e-07 2.73621700e-07 9.55855784e-07]
2021-01-31 23:12:56,274 - pyswarms.single.local_best - INFO - Optimize for 500 iters with {'c1': 0.1, 'c2': 0.3, 'w': 0.9, 'k': 5, 'p': 2}
2021-01-31 23:13:26,668 - pyswarms.single.local_best - INFO - Optimization finished | best cost: 2284.6674038311735, best pos: [1.18871313e+00 1.90102938e+00 1.36843361e+02 2.18329418e-01
 9.40104060e-07 4.51370994e-07 1.00375146e-06]
2021-01-31 23:13:26,732 - pyswarms.single.local_best - INFO - Optimize for 500 iters with {'c1': 0.1, 'c2': 0.3, 'w': 0.9, 'k': 5, 'p': 2}
2021-01-31 23:13:58,403 - pyswarms.single.local_best - INFO - Optimization finished | best cost: 2543.6561225155447, best pos: [1.06892545e+00 1.53005758e+00 1.38781576e+02 2.89115487e-01
 8.51915339e-07 8.35468965e-07 9.05836926e-07]
2021-01-31 23:13:58,465 - pyswarms.single.local_best - INFO - Optimize for 500 iters with {'c1': 0.1, 'c2': 0.3, 'w': 0.9, 'k': 5, 'p': 2}
2021-01-31 23:14:27,552 - pyswarms.single.local_best - INFO - Optimization finished | best cost: 2411.2211705598106, best pos: [1.21692437e+00 1.61462682e+00 1.36383457e+02 2.14037156e-01
 6.15411589e-07 7.32647201e-07 9.87357151e-07]
2021-01-31 23:14:27,615 - pyswarms.single.local_best - INFO - Optimize for 500 iters with {'c1': 0.1, 'c2': 0.3, 'w': 0.9, 'k': 5, 'p': 2}
2021-01-31 23:14:56,887 - pyswarms.single.local_best - INFO - Optimization finished | best cost: 2473.0663416101734, best pos: [1.08796166e+00 1.58228956e+00 1.38029647e+02 2.72202446e-01
 5.75306002e-07 9.96515976e-07 9.42868773e-07]
2021-01-31 23:14:56,956 - pyswarms.single.local_best - INFO - Optimize for 500 iters with {'c1': 0.1, 'c2': 0.3, 'w': 0.9, 'k': 5, 'p': 2}
2021-01-31 23:15:26,380 - pyswarms.single.local_best - INFO - Optimization finished | best cost: 2401.150082114, best pos: [1.17717872e+00 1.80971230e+00 1.37776509e+02 2.35312778e-01
 4.71309903e-07 5.84046433e-07 9.09910253e-07]
2021-01-31 23:15:26,441 - pyswarms.single.local_best - INFO - Optimize for 500 iters with {'c1': 0.1, 'c2': 0.3, 'w': 0.9, 'k': 5, 'p': 2}
2021-01-31 23:15:56,389 - pyswarms.single.local_best - INFO - Optimization finished | best cost: 2510.9139829676637, best pos: [1.85825684e+00 8.97866027e-01 7.99089704e+01 3.76851265e-01
 5.08256239e-07 3.89654732e-07 1.83403847e-07]
2021-01-31 23:15:56,452 - pyswarms.single.local_best - INFO - Optimize for 500 iters with {'c1': 0.1, 'c2': 0.3, 'w': 0.9, 'k': 5, 'p': 2}
2021-01-31 23:16:26,684 - pyswarms.single.local_best - INFO - Optimization finished | best cost: 2501.759304369691, best pos: [1.40220844e+00 1.92209734e+00 1.37131380e+02 1.61883335e-01
 9.48599037e-07 7.66627531e-07 4.89728262e-07]
2021-01-31 23:16:26,748 - pyswarms.single.local_best - INFO - Optimize for 500 iters with {'c1': 0.1, 'c2': 0.3, 'w': 0.9, 'k': 5, 'p': 2}
2021-01-31 23:16:55,904 - pyswarms.single.local_best - INFO - Optimization finished | best cost: 2306.3746158184863, best pos: [7.88733301e-01 1.44235581e+00 1.38931243e+02 4.90074218e-01
 9.80837610e-07 9.79064100e-07 8.54473258e-07]
2021-01-31 23:16:55,963 - pyswarms.single.local_best - INFO - Optimize for 500 iters with {'c1': 0.1, 'c2': 0.3, 'w': 0.9, 'k': 5, 'p': 2}
2021-01-31 23:17:24,806 - pyswarms.single.local_best - INFO - Optimization finished | best cost: 2476.307123234752, best pos: [9.87869738e-01 1.02900397e+00 1.22409631e+02 3.32856487e-01
 7.61044894e-07 9.01180178e-07 9.81069102e-07]
2021-01-31 23:17:24,868 - pyswarms.single.local_best - INFO - Optimize for 500 iters with {'c1': 0.1, 'c2': 0.3, 'w': 0.9, 'k': 5, 'p': 2}
2021-01-31 23:17:55,223 - pyswarms.single.local_best - INFO - Optimization finished | best cost: 2347.581944483051, best pos: [8.44501384e-01 1.72437101e+00 1.38220073e+02 4.33966606e-01
 8.60110957e-07 9.98617895e-07 8.93213384e-07]
2021-01-31 23:17:55,284 - pyswarms.single.local_best - INFO - Optimize for 500 iters with {'c1': 0.1, 'c2': 0.3, 'w': 0.9, 'k': 5, 'p': 2}
2021-01-31 23:18:24,554 - pyswarms.single.local_best - INFO - Optimization finished | best cost: 2498.6152710306096, best pos: [8.71200068e-01 1.12186665e+00 1.37666343e+02 4.18225105e-01
 8.76211890e-07 9.44050060e-07 1.00296584e-06]
2021-01-31 23:18:24,619 - pyswarms.single.local_best - INFO - Optimize for 500 iters with {'c1': 0.1, 'c2': 0.3, 'w': 0.9, 'k': 5, 'p': 2}
2021-01-31 23:18:53,471 - pyswarms.single.local_best - INFO - Optimization finished | best cost: 2333.256293035123, best pos: [7.54769880e-01 1.46915289e+00 1.38972830e+02 5.28596362e-01
 7.94349178e-07 5.38305044e-07 1.00292803e-06]
2021-01-31 23:18:53,529 - pyswarms.single.local_best - INFO - Optimize for 500 iters with {'c1': 0.1, 'c2': 0.3, 'w': 0.9, 'k': 5, 'p': 2}
2021-01-31 23:19:22,659 - pyswarms.single.local_best - INFO - Optimization finished | best cost: 2347.1231365006083, best pos: [8.96537843e-01 1.59260067e+00 1.38469450e+02 3.97259828e-01
 7.58736636e-07 9.78707917e-07 9.17852741e-07]
2021-01-31 23:19:22,719 - pyswarms.single.local_best - INFO - Optimize for 500 iters with {'c1': 0.1, 'c2': 0.3, 'w': 0.9, 'k': 5, 'p': 2}
2021-01-31 23:19:52,108 - pyswarms.single.local_best - INFO - Optimization finished | best cost: 2579.183746561689, best pos: [1.24083604e+00 1.92011388e+00 1.40185623e+02 2.13809559e-01
 4.70173768e-07 6.01275971e-07 9.08449096e-07]
2021-01-31 23:19:52,171 - pyswarms.single.local_best - INFO - Optimize for 500 iters with {'c1': 0.1, 'c2': 0.3, 'w': 0.9, 'k': 5, 'p': 2}
2021-01-31 23:20:21,075 - pyswarms.single.local_best - INFO - Optimization finished | best cost: 2387.0653557787255, best pos: [1.33278418e+00 1.61558056e+00 1.36210508e+02 1.71138650e-01
 5.90892696e-07 7.12304476e-07 9.65106932e-07]
2021-01-31 23:20:21,149 - pyswarms.single.local_best - INFO - Optimize for 500 iters with {'c1': 0.1, 'c2': 0.3, 'w': 0.9, 'k': 5, 'p': 2}
2021-01-31 23:20:49,437 - pyswarms.single.local_best - INFO - Optimization finished | best cost: 753.1349030867697, best pos: [1.05205177e+00 6.94160824e-01 1.12197559e+02 4.90371283e-01
 5.20684787e-06 1.53288246e-06 8.84142390e-07]
2021-01-31 23:20:49,494 - pyswarms.single.local_best - INFO - Optimize for 500 iters with {'c1': 0.1, 'c2': 0.3, 'w': 0.9, 'k': 5, 'p': 2}
2021-01-31 23:21:18,649 - pyswarms.single.local_best - INFO - Optimization finished | best cost: 810.8924391041178, best pos: [1.26886350e+00 8.41465499e-01 1.24988509e+02 2.85431568e-01
 4.78303986e-06 4.73390436e-08 2.37668601e-06]
2021-01-31 23:21:18,709 - pyswarms.single.local_best - INFO - Optimize for 500 iters with {'c1': 0.1, 'c2': 0.3, 'w': 0.9, 'k': 5, 'p': 2}
2021-01-31 23:21:46,033 - pyswarms.single.local_best - INFO - Optimization finished | best cost: 733.4728744691697, best pos: [1.37307305e+00 9.12455417e-01 1.26893317e+02 2.27606519e-01
 4.88015448e-06 3.34774842e-06 1.94117118e-06]
2021-01-31 23:21:46,090 - pyswarms.single.local_best - INFO - Optimize for 500 iters with {'c1': 0.1, 'c2': 0.3, 'w': 0.9, 'k': 5, 'p': 2}
2021-01-31 23:22:14,574 - pyswarms.single.local_best - INFO - Optimization finished | best cost: 767.3286303779313, best pos: [1.46354357e+00 9.83153136e-01 1.26986693e+02 1.95417136e-01
 4.73481057e-06 9.40967096e-07 2.48797854e-06]
2021-01-31 23:22:14,631 - pyswarms.single.local_best - INFO - Optimize for 500 iters with {'c1': 0.1, 'c2': 0.3, 'w': 0.9, 'k': 5, 'p': 2}
2021-01-31 23:22:42,431 - pyswarms.single.local_best - INFO - Optimization finished | best cost: 730.2012483542408, best pos: [1.46348919e+00 9.91688611e-01 1.27518307e+02 1.93513183e-01
 2.43871560e-06 3.10078836e-06 2.64594125e-06]
2021-01-31 23:22:42,491 - pyswarms.single.local_best - INFO - Optimize for 500 iters with {'c1': 0.1, 'c2': 0.3, 'w': 0.9, 'k': 5, 'p': 2}
2021-01-31 23:23:11,289 - pyswarms.single.local_best - INFO - Optimization finished | best cost: 703.6559282207752, best pos: [1.56928715e+00 9.86122843e-01 1.14070009e+02 2.49818053e-01
 2.46999693e-06 2.74235227e-06 6.29638386e-07]
2021-01-31 23:23:11,342 - pyswarms.single.local_best - INFO - Optimize for 500 iters with {'c1': 0.1, 'c2': 0.3, 'w': 0.9, 'k': 5, 'p': 2}
2021-01-31 23:23:39,429 - pyswarms.single.local_best - INFO - Optimization finished | best cost: 701.3860976837202, best pos: [1.35801511e+00 9.30467925e-01 1.26903506e+02 2.30355454e-01
 5.32292408e-06 1.17212336e-06 2.35745608e-06]
2021-01-31 23:23:39,491 - pyswarms.single.local_best - INFO - Optimize for 500 iters with {'c1': 0.1, 'c2': 0.3, 'w': 0.9, 'k': 5, 'p': 2}
2021-01-31 23:24:07,320 - pyswarms.single.local_best - INFO - Optimization finished | best cost: 810.2010911285461, best pos: [1.30908966e+00 8.45951249e-01 1.11474779e+02 3.62451952e-01
 1.25938145e-06 3.54956046e-06 7.70738997e-07]
2021-01-31 23:24:07,387 - pyswarms.single.local_best - INFO - Optimize for 500 iters with {'c1': 0.1, 'c2': 0.3, 'w': 0.9, 'k': 5, 'p': 2}
2021-01-31 23:24:35,827 - pyswarms.single.local_best - INFO - Optimization finished | best cost: 737.210535126557, best pos: [1.61308440e+00 1.13514619e+00 1.22006935e+02 1.65040727e-01
 5.15514228e-06 2.68515873e-06 1.53717634e-06]
2021-01-31 23:24:35,890 - pyswarms.single.local_best - INFO - Optimize for 500 iters with {'c1': 0.1, 'c2': 0.3, 'w': 0.9, 'k': 5, 'p': 2}
2021-01-31 23:25:02,397 - pyswarms.single.local_best - INFO - Optimization finished | best cost: 765.0625062407095, best pos: [1.48050971e+00 8.56825360e-01 1.10548118e+02 3.37946672e-01
 2.76701055e-06 7.29801614e-07 5.24014437e-07]
2021-01-31 23:25:02,449 - pyswarms.single.local_best - INFO - Optimize for 500 iters with {'c1': 0.1, 'c2': 0.3, 'w': 0.9, 'k': 5, 'p': 2}
2021-01-31 23:25:31,219 - pyswarms.single.local_best - INFO - Optimization finished | best cost: 738.4658425677337, best pos: [1.17071225e+00 7.80425540e-01 1.21504488e+02 3.42454435e-01
 5.48751612e-06 1.28018490e-06 2.10846904e-06]
2021-01-31 23:25:31,280 - pyswarms.single.local_best - INFO - Optimize for 500 iters with {'c1': 0.1, 'c2': 0.3, 'w': 0.9, 'k': 5, 'p': 2}
2021-01-31 23:25:58,709 - pyswarms.single.local_best - INFO - Optimization finished | best cost: 701.2960004862589, best pos: [1.65687349e+00 1.09164621e+00 1.28837495e+02 1.30508095e-01
 2.50640379e-06 7.98758484e-07 3.05188573e-06]
2021-01-31 23:25:58,770 - pyswarms.single.local_best - INFO - Optimize for 500 iters with {'c1': 0.1, 'c2': 0.3, 'w': 0.9, 'k': 5, 'p': 2}
2021-01-31 23:26:26,935 - pyswarms.single.local_best - INFO - Optimization finished | best cost: 748.8348466436644, best pos: [1.84841441e+00 1.05233471e+00 1.10452490e+02 2.19294482e-01
 7.32794649e-07 3.10077126e-06 4.45586025e-07]
2021-01-31 23:26:27,000 - pyswarms.single.local_best - INFO - Optimize for 500 iters with {'c1': 0.1, 'c2': 0.3, 'w': 0.9, 'k': 5, 'p': 2}
2021-01-31 23:26:55,552 - pyswarms.single.local_best - INFO - Optimization finished | best cost: 770.4601219510664, best pos: [1.19111279e+00 6.03542089e-01 1.09860256e+02 5.70565929e-01
 1.61648097e-06 1.10781830e-06 6.16166539e-08]
2021-01-31 23:26:55,621 - pyswarms.single.local_best - INFO - Optimize for 500 iters with {'c1': 0.1, 'c2': 0.3, 'w': 0.9, 'k': 5, 'p': 2}
2021-01-31 23:27:22,436 - pyswarms.single.local_best - INFO - Optimization finished | best cost: 759.3702791819161, best pos: [1.28289590e+00 8.60908436e-01 1.21093699e+02 2.93059037e-01
 5.20961334e-06 2.40201943e-07 2.06712826e-06]
2021-01-31 23:27:22,500 - pyswarms.single.local_best - INFO - Optimize for 500 iters with {'c1': 0.1, 'c2': 0.3, 'w': 0.9, 'k': 5, 'p': 2}
2021-01-31 23:27:50,859 - pyswarms.single.local_best - INFO - Optimization finished | best cost: 687.4022505590392, best pos: [1.25725529e+00 8.66054932e-01 1.24672834e+02 2.73059353e-01
 2.88814326e-07 4.75391517e-06 3.19144073e-06]
2021-01-31 23:27:50,924 - pyswarms.single.local_best - INFO - Optimize for 500 iters with {'c1': 0.1, 'c2': 0.3, 'w': 0.9, 'k': 5, 'p': 2}
2021-01-31 23:28:18,628 - pyswarms.single.local_best - INFO - Optimization finished | best cost: 688.8197199836575, best pos: [1.08887377e+00 6.82032932e-01 1.21103763e+02 4.25205976e-01
 2.03673879e-07 1.57635418e-06 2.49994900e-06]
2021-01-31 23:28:18,695 - pyswarms.single.local_best - INFO - Optimize for 500 iters with {'c1': 0.1, 'c2': 0.3, 'w': 0.9, 'k': 5, 'p': 2}
2021-01-31 23:28:46,021 - pyswarms.single.local_best - INFO - Optimization finished | best cost: 787.6629922739106, best pos: [1.77929396e+00 1.15780400e+00 1.27649792e+02 1.14639322e-01
 3.62296367e-06 3.58024211e-06 1.88147774e-06]
2021-01-31 23:28:46,083 - pyswarms.single.local_best - INFO - Optimize for 500 iters with {'c1': 0.1, 'c2': 0.3, 'w': 0.9, 'k': 5, 'p': 2}
2021-01-31 23:29:14,206 - pyswarms.single.local_best - INFO - Optimization finished | best cost: 770.7963851412869, best pos: [1.48891730e+00 9.53856514e-01 1.22199315e+02 2.30201332e-01
 4.67406370e-06 3.51590751e-06 5.52285157e-07]
2021-01-31 23:29:14,257 - pyswarms.single.local_best - INFO - Optimize for 500 iters with {'c1': 0.1, 'c2': 0.3, 'w': 0.9, 'k': 5, 'p': 2}
2021-01-31 23:29:41,156 - pyswarms.single.local_best - INFO - Optimization finished | best cost: 785.9427277328919, best pos: [1.35577948e+00 9.36281223e-01 1.25602734e+02 2.34399556e-01
 5.44486029e-06 7.89052932e-07 2.54102611e-06]
2021-01-31 23:29:41,214 - pyswarms.single.local_best - INFO - Optimize for 500 iters with {'c1': 0.1, 'c2': 0.3, 'w': 0.9, 'k': 5, 'p': 2}
2021-01-31 23:30:07,960 - pyswarms.single.local_best - INFO - Optimization finished | best cost: 774.1955420780273, best pos: [1.42488497e+00 1.02590850e+00 1.25956961e+02 1.97207704e-01
 1.01801847e-08 3.70630562e-06 3.98584317e-06]
2021-01-31 23:30:08,022 - pyswarms.single.local_best - INFO - Optimize for 500 iters with {'c1': 0.1, 'c2': 0.3, 'w': 0.9, 'k': 5, 'p': 2}
2021-01-31 23:30:34,556 - pyswarms.single.local_best - INFO - Optimization finished | best cost: 764.6656506940735, best pos: [1.84559920e+00 9.90823989e-01 1.08640644e+02 2.57182988e-01
 1.41915364e-06 2.45503572e-06 5.38073804e-08]
2021-01-31 23:30:34,619 - pyswarms.single.local_best - INFO - Optimize for 500 iters with {'c1': 0.1, 'c2': 0.3, 'w': 0.9, 'k': 5, 'p': 2}
2021-01-31 23:31:01,567 - pyswarms.single.local_best - INFO - Optimization finished | best cost: 698.448848808159, best pos: [1.49647701e+00 1.00155850e+00 1.25480343e+02 1.86790796e-01
 3.81210371e-06 1.33811628e-06 2.71749775e-06]
2021-01-31 23:31:01,622 - pyswarms.single.local_best - INFO - Optimize for 500 iters with {'c1': 0.1, 'c2': 0.3, 'w': 0.9, 'k': 5, 'p': 2}
2021-01-31 23:31:30,037 - pyswarms.single.local_best - INFO - Optimization finished | best cost: 719.4178405451396, best pos: [1.34592265e+00 8.77613137e-01 1.21993193e+02 2.71226307e-01
 5.41541512e-06 4.18285035e-06 6.70383322e-07]
2021-01-31 23:31:30,093 - pyswarms.single.local_best - INFO - Optimize for 500 iters with {'c1': 0.1, 'c2': 0.3, 'w': 0.9, 'k': 5, 'p': 2}
2021-01-31 23:31:56,335 - pyswarms.single.local_best - INFO - Optimization finished | best cost: 749.7544095343596, best pos: [1.81467134e+00 1.27629764e+00 1.25902999e+02 1.09956927e-01
 2.01869452e-06 1.39388844e-06 2.11823144e-06]
2021-01-31 23:31:56,406 - pyswarms.single.local_best - INFO - Optimize for 500 iters with {'c1': 0.1, 'c2': 0.3, 'w': 0.9, 'k': 5, 'p': 2}
2021-01-31 23:32:24,013 - pyswarms.single.local_best - INFO - Optimization finished | best cost: 704.298051471766, best pos: [1.66736625e+00 1.16438993e+00 1.25642955e+02 1.33184158e-01
 5.06528348e-06 3.65082487e-06 2.02893131e-06]
2021-01-31 23:32:24,075 - pyswarms.single.local_best - INFO - Optimize for 500 iters with {'c1': 0.1, 'c2': 0.3, 'w': 0.9, 'k': 5, 'p': 2}
2021-01-31 23:32:50,682 - pyswarms.single.local_best - INFO - Optimization finished | best cost: 705.5578031522422, best pos: [1.62639680e+00 9.11176191e-01 1.09915425e+02 2.93627595e-01
 3.51843554e-06 7.74532376e-07 2.21040662e-07]
2021-01-31 23:32:50,745 - pyswarms.single.local_best - INFO - Optimize for 500 iters with {'c1': 0.1, 'c2': 0.3, 'w': 0.9, 'k': 5, 'p': 2}
2021-01-31 23:33:18,767 - pyswarms.single.local_best - INFO - Optimization finished | best cost: 775.7842775766928, best pos: [1.87880215e+00 1.23048935e+00 1.26913934e+02 9.06792879e-02
 4.82482624e-06 2.82078503e-06 1.94910541e-06]
2021-01-31 23:33:18,834 - pyswarms.single.local_best - INFO - Optimize for 500 iters with {'c1': 0.1, 'c2': 0.3, 'w': 0.9, 'k': 5, 'p': 2}
2021-01-31 23:33:46,502 - pyswarms.single.local_best - INFO - Optimization finished | best cost: 717.6409075514355, best pos: [9.95728297e-01 6.48479352e-01 1.26287063e+02 4.28777332e-01
 3.87850157e-06 5.46480475e-07 3.48391492e-06]
2021-01-31 23:33:46,559 - pyswarms.single.local_best - INFO - Optimize for 500 iters with {'c1': 0.1, 'c2': 0.3, 'w': 0.9, 'k': 5, 'p': 2}
2021-01-31 23:34:12,635 - pyswarms.single.local_best - INFO - Optimization finished | best cost: 760.509470462127, best pos: [1.92925398e+00 1.30876753e+00 1.25756671e+02 8.69548103e-02
 3.26824104e-06 2.44029520e-06 1.82708182e-06]
2021-01-31 23:34:12,706 - pyswarms.single.local_best - INFO - Optimize for 500 iters with {'c1': 0.1, 'c2': 0.3, 'w': 0.9, 'k': 5, 'p': 2}
2021-01-31 23:34:40,698 - pyswarms.single.local_best - INFO - Optimization finished | best cost: 770.2440632146629, best pos: [1.37476070e+00 9.12704996e-01 1.25978522e+02 2.35896947e-01
 4.71676221e-06 2.47266104e-06 1.83456949e-06]
2021-01-31 23:34:40,759 - pyswarms.single.local_best - INFO - Optimize for 500 iters with {'c1': 0.1, 'c2': 0.3, 'w': 0.9, 'k': 5, 'p': 2}
2021-01-31 23:35:07,753 - pyswarms.single.local_best - INFO - Optimization finished | best cost: 824.9287968490626, best pos: [1.21733804e+00 8.09403072e-01 1.24642293e+02 3.16608446e-01
 5.09404184e-06 4.46644644e-06 7.77100997e-07]
2021-01-31 23:35:07,817 - pyswarms.single.local_best - INFO - Optimize for 500 iters with {'c1': 0.1, 'c2': 0.3, 'w': 0.9, 'k': 5, 'p': 2}
2021-01-31 23:35:35,059 - pyswarms.single.local_best - INFO - Optimization finished | best cost: 762.8605175629588, best pos: [1.40076207e+00 8.84898662e-01 1.25854354e+02 2.31148054e-01
 1.76290418e-06 2.13182918e-06 2.54834449e-06]
2021-01-31 23:35:35,121 - pyswarms.single.local_best - INFO - Optimize for 500 iters with {'c1': 0.1, 'c2': 0.3, 'w': 0.9, 'k': 5, 'p': 2}
2021-01-31 23:36:03,020 - pyswarms.single.local_best - INFO - Optimization finished | best cost: 751.4277820442555, best pos: [1.80101734e+00 1.18454009e+00 1.20015017e+02 1.44354565e-01
 4.99026508e-06 4.18152427e-06 5.70909408e-07]
2021-01-31 23:36:03,093 - pyswarms.single.local_best - INFO - Optimize for 500 iters with {'c1': 0.1, 'c2': 0.3, 'w': 0.9, 'k': 5, 'p': 2}
2021-01-31 23:36:30,181 - pyswarms.single.local_best - INFO - Optimization finished | best cost: 770.0614887803904, best pos: [9.76539139e-01 6.86266208e-01 1.27057543e+02 4.09514236e-01
 2.20034213e-06 2.93165303e-06 5.03373843e-06]
2021-01-31 23:36:30,233 - pyswarms.single.local_best - INFO - Optimize for 500 iters with {'c1': 0.1, 'c2': 0.3, 'w': 0.9, 'k': 5, 'p': 2}
2021-01-31 23:36:57,837 - pyswarms.single.local_best - INFO - Optimization finished | best cost: 818.4811668041718, best pos: [1.36054618e+00 8.22302759e-01 1.11609351e+02 3.79415362e-01
 2.17108756e-06 2.43136931e-06 5.80049624e-08]
2021-01-31 23:36:57,899 - pyswarms.single.local_best - INFO - Optimize for 500 iters with {'c1': 0.1, 'c2': 0.3, 'w': 0.9, 'k': 5, 'p': 2}
2021-01-31 23:37:24,992 - pyswarms.single.local_best - INFO - Optimization finished | best cost: 753.9596873217899, best pos: [8.96316847e-01 5.64717168e-01 1.25599820e+02 5.28905745e-01
 1.03012504e-06 2.71879908e-06 3.24983223e-06]
2021-01-31 23:37:25,054 - pyswarms.single.local_best - INFO - Optimize for 500 iters with {'c1': 0.1, 'c2': 0.3, 'w': 0.9, 'k': 5, 'p': 2}
2021-01-31 23:37:52,552 - pyswarms.single.local_best - INFO - Optimization finished | best cost: 771.9897968772315, best pos: [1.74289409e+00 1.16541486e+00 1.22796366e+02 1.31190428e-01
 4.48049952e-06 1.34359052e-06 2.06613605e-06]
2021-01-31 23:37:52,614 - pyswarms.single.local_best - INFO - Optimize for 500 iters with {'c1': 0.1, 'c2': 0.3, 'w': 0.9, 'k': 5, 'p': 2}
2021-01-31 23:38:19,407 - pyswarms.single.local_best - INFO - Optimization finished | best cost: 697.4220131207544, best pos: [1.56802450e+00 1.03323911e+00 1.21277795e+02 1.93810133e-01
 5.24724586e-06 1.35990630e-06 1.36142383e-06]
2021-01-31 23:38:19,467 - pyswarms.single.local_best - INFO - Optimize for 500 iters with {'c1': 0.1, 'c2': 0.3, 'w': 0.9, 'k': 5, 'p': 2}
2021-01-31 23:38:45,586 - pyswarms.single.local_best - INFO - Optimization finished | best cost: 731.3868597307683, best pos: [9.19991241e-01 6.23716976e-01 1.26010626e+02 4.72382804e-01
 3.46778455e-06 1.35470368e-06 4.45839023e-06]
2021-01-31 23:38:45,639 - pyswarms.single.local_best - INFO - Optimize for 500 iters with {'c1': 0.1, 'c2': 0.3, 'w': 0.9, 'k': 5, 'p': 2}
2021-01-31 23:39:12,211 - pyswarms.single.local_best - INFO - Optimization finished | best cost: 827.5209548815703, best pos: [1.98097215e+00 1.13970614e+00 1.10777013e+02 1.86650622e-01
 7.31282058e-07 1.40596579e-06 7.06896165e-07]
2021-01-31 23:39:12,271 - pyswarms.single.local_best - INFO - Optimize for 500 iters with {'c1': 0.1, 'c2': 0.3, 'w': 0.9, 'k': 5, 'p': 2}
2021-01-31 23:39:39,266 - pyswarms.single.local_best - INFO - Optimization finished | best cost: 695.66550635968, best pos: [1.41258133e+00 9.69613932e-01 1.23187352e+02 2.27914173e-01
 4.04644566e-06 1.66417334e-08 2.43360956e-06]
2021-01-31 23:39:39,323 - pyswarms.single.local_best - INFO - Optimize for 500 iters with {'c1': 0.1, 'c2': 0.3, 'w': 0.9, 'k': 5, 'p': 2}
2021-01-31 23:40:07,647 - pyswarms.single.local_best - INFO - Optimization finished | best cost: 726.4618159048457, best pos: [1.92017235e+00 1.19211060e+00 1.16573330e+02 1.56291769e-01
 1.51945373e-06 3.53630339e-06 5.51452994e-07]
2021-01-31 23:40:07,707 - pyswarms.single.local_best - INFO - Optimize for 500 iters with {'c1': 0.1, 'c2': 0.3, 'w': 0.9, 'k': 5, 'p': 2}
2021-01-31 23:40:34,336 - pyswarms.single.local_best - INFO - Optimization finished | best cost: 775.1019563150248, best pos: [9.39852169e-01 5.94169643e-01 1.14973756e+02 5.91752220e-01
 2.94670327e-06 2.34386564e-06 7.37447255e-07]
2021-01-31 23:40:34,404 - pyswarms.single.local_best - INFO - Optimize for 500 iters with {'c1': 0.1, 'c2': 0.3, 'w': 0.9, 'k': 5, 'p': 2}
2021-01-31 23:41:01,118 - pyswarms.single.local_best - INFO - Optimization finished | best cost: 751.4158846349561, best pos: [1.16235834e+00 7.64207630e-01 1.26981072e+02 3.11597923e-01
 5.31806180e-06 2.10942109e-06 3.14913237e-06]
2021-01-31 23:41:01,181 - pyswarms.single.local_best - INFO - Optimize for 500 iters with {'c1': 0.1, 'c2': 0.3, 'w': 0.9, 'k': 5, 'p': 2}
2021-01-31 23:41:29,356 - pyswarms.single.local_best - INFO - Optimization finished | best cost: 692.8823214210128, best pos: [1.34685868e+00 8.78182966e-01 1.21685197e+02 2.82668038e-01
 5.41422934e-06 4.04869211e-06 7.57988897e-08]
2021-01-31 23:41:29,417 - pyswarms.single.local_best - INFO - Optimize for 500 iters with {'c1': 0.1, 'c2': 0.3, 'w': 0.9, 'k': 5, 'p': 2}
2021-01-31 23:41:55,991 - pyswarms.single.local_best - INFO - Optimization finished | best cost: 705.8939134280245, best pos: [1.42796069e+00 8.99129438e-01 1.26037203e+02 2.26778547e-01
 3.79947029e-06 1.62577137e-06 1.82721042e-06]
2021-01-31 23:41:56,053 - pyswarms.single.local_best - INFO - Optimize for 500 iters with {'c1': 0.1, 'c2': 0.3, 'w': 0.9, 'k': 5, 'p': 2}
2021-01-31 23:42:23,166 - pyswarms.single.local_best - INFO - Optimization finished | best cost: 756.4067749194039, best pos: [1.35642374e+00 9.10317352e-01 1.26012489e+02 2.36876921e-01
 3.15074736e-06 2.89501763e-06 2.54980103e-06]
2021-01-31 23:42:23,219 - pyswarms.single.local_best - INFO - Optimize for 500 iters with {'c1': 0.1, 'c2': 0.3, 'w': 0.9, 'k': 5, 'p': 2}
2021-01-31 23:42:52,140 - pyswarms.single.local_best - INFO - Optimization finished | best cost: 758.323343091499, best pos: [1.18936504e+00 7.56988506e-01 1.25662946e+02 3.27263748e-01
 4.63849749e-06 5.51747243e-06 7.88797368e-07]
2021-01-31 23:42:52,203 - pyswarms.single.local_best - INFO - Optimize for 500 iters with {'c1': 0.1, 'c2': 0.3, 'w': 0.9, 'k': 5, 'p': 2}
2021-01-31 23:43:19,556 - pyswarms.single.local_best - INFO - Optimization finished | best cost: 745.0643424151742, best pos: [1.02607850e+00 6.90930331e-01 1.21910760e+02 4.31798202e-01
 4.75053514e-06 1.71465557e-06 2.14830021e-06]
2021-01-31 23:43:19,619 - pyswarms.single.local_best - INFO - Optimize for 500 iters with {'c1': 0.1, 'c2': 0.3, 'w': 0.9, 'k': 5, 'p': 2}
2021-01-31 23:43:46,174 - pyswarms.single.local_best - INFO - Optimization finished | best cost: 786.3099730055364, best pos: [1.53335299e+00 1.03070074e+00 1.22973702e+02 2.01161039e-01
 2.68166693e-06 1.54422438e-06 1.81039414e-06]
2021-01-31 23:43:46,226 - pyswarms.single.local_best - INFO - Optimize for 500 iters with {'c1': 0.1, 'c2': 0.3, 'w': 0.9, 'k': 5, 'p': 2}
2021-01-31 23:44:12,820 - pyswarms.single.local_best - INFO - Optimization finished | best cost: 746.5319556446476, best pos: [1.60851754e+00 1.04673239e+00 1.23026034e+02 1.79066340e-01
 1.54882191e-06 3.43932790e-07 2.24938852e-06]
2021-01-31 23:44:12,889 - pyswarms.single.local_best - INFO - Optimize for 500 iters with {'c1': 0.1, 'c2': 0.3, 'w': 0.9, 'k': 5, 'p': 2}
2021-01-31 23:44:41,147 - pyswarms.single.local_best - INFO - Optimization finished | best cost: 732.2539415588805, best pos: [1.07205495e+00 7.36262727e-01 1.25319747e+02 3.79013210e-01
 1.84789394e-06 2.68996402e-06 3.03580216e-06]
2021-01-31 23:44:41,208 - pyswarms.single.local_best - INFO - Optimize for 500 iters with {'c1': 0.1, 'c2': 0.3, 'w': 0.9, 'k': 5, 'p': 2}
2021-01-31 23:45:08,805 - pyswarms.single.local_best - INFO - Optimization finished | best cost: 759.3050927692535, best pos: [1.54881045e+00 9.71564638e-01 1.21052845e+02 2.21143524e-01
 5.39481375e-06 4.05122395e-06 1.30565911e-08]
2021-01-31 23:45:08,867 - pyswarms.single.local_best - INFO - Optimize for 500 iters with {'c1': 0.1, 'c2': 0.3, 'w': 0.9, 'k': 5, 'p': 2}
2021-01-31 23:45:36,163 - pyswarms.single.local_best - INFO - Optimization finished | best cost: 757.1860648113441, best pos: [1.37180297e+00 8.93451765e-01 1.21991179e+02 2.74341098e-01
 3.60312949e-06 1.59007058e-06 1.17214546e-06]
2021-01-31 23:45:36,227 - pyswarms.single.local_best - INFO - Optimize for 500 iters with {'c1': 0.1, 'c2': 0.3, 'w': 0.9, 'k': 5, 'p': 2}
2021-01-31 23:46:03,227 - pyswarms.single.local_best - INFO - Optimization finished | best cost: 782.2076737086823, best pos: [1.25009923e+00 9.08179205e-01 1.26966467e+02 2.46563575e-01
 5.06002512e-06 3.82819778e-06 4.39336328e-06]
2021-01-31 23:46:03,291 - pyswarms.single.local_best - INFO - Optimize for 500 iters with {'c1': 0.1, 'c2': 0.3, 'w': 0.9, 'k': 5, 'p': 2}
2021-01-31 23:46:30,741 - pyswarms.single.local_best - INFO - Optimization finished | best cost: 797.0213226263925, best pos: [1.85851720e+00 1.34642334e+00 1.20696405e+02 1.02924123e-01
 3.88927926e-06 4.58008332e-06 2.02554205e-06]
2021-01-31 23:46:30,811 - pyswarms.single.local_best - INFO - Optimize for 500 iters with {'c1': 0.1, 'c2': 0.3, 'w': 0.9, 'k': 5, 'p': 2}
2021-01-31 23:46:56,895 - pyswarms.single.local_best - INFO - Optimization finished | best cost: 741.7923786674039, best pos: [1.52030388e+00 9.65086657e-01 1.12174119e+02 2.66075409e-01
 1.46611166e-06 1.32409679e-06 1.51508190e-06]
2021-01-31 23:46:56,957 - pyswarms.single.local_best - INFO - Optimize for 500 iters with {'c1': 0.1, 'c2': 0.3, 'w': 0.9, 'k': 5, 'p': 2}
2021-01-31 23:47:24,414 - pyswarms.single.local_best - INFO - Optimization finished | best cost: 794.7634144479408, best pos: [1.10785488e+00 7.64201978e-01 1.23921658e+02 3.49185611e-01
 5.28346352e-06 1.39424394e-06 3.28693133e-06]
2021-01-31 23:47:24,471 - pyswarms.single.local_best - INFO - Optimize for 500 iters with {'c1': 0.1, 'c2': 0.3, 'w': 0.9, 'k': 5, 'p': 2}
2021-01-31 23:47:53,333 - pyswarms.single.local_best - INFO - Optimization finished | best cost: 701.8692867351416, best pos: [1.36902382e+00 9.33632809e-01 1.23165596e+02 2.47126131e-01
 2.97080443e-06 3.20527219e-06 1.92332438e-06]
2021-01-31 23:47:53,401 - pyswarms.single.local_best - INFO - Optimize for 500 iters with {'c1': 0.1, 'c2': 0.3, 'w': 0.9, 'k': 5, 'p': 2}
2021-01-31 23:48:20,421 - pyswarms.single.local_best - INFO - Optimization finished | best cost: 723.2336644386164, best pos: [7.72686371e-01 5.31997124e-01 1.20482862e+02 6.53896729e-01
 1.65356306e-06 3.22122995e-06 4.11866066e-06]
2021-01-31 23:48:20,484 - pyswarms.single.local_best - INFO - Optimize for 500 iters with {'c1': 0.1, 'c2': 0.3, 'w': 0.9, 'k': 5, 'p': 2}
2021-01-31 23:48:48,478 - pyswarms.single.local_best - INFO - Optimization finished | best cost: 755.6344543425315, best pos: [1.17043310e+00 7.46739967e-01 1.22118805e+02 3.63817308e-01
 5.30433831e-06 4.02688293e-06 2.58898364e-07]
2021-01-31 23:48:48,550 - pyswarms.single.local_best - INFO - Optimize for 500 iters with {'c1': 0.1, 'c2': 0.3, 'w': 0.9, 'k': 5, 'p': 2}
2021-01-31 23:49:15,798 - pyswarms.single.local_best - INFO - Optimization finished | best cost: 758.0551709886497, best pos: [1.52778129e+00 1.00113125e+00 1.10906654e+02 2.73213615e-01
 3.44144836e-06 2.21066539e-06 4.71780061e-07]
2021-01-31 23:49:15,862 - pyswarms.single.local_best - INFO - Optimize for 500 iters with {'c1': 0.1, 'c2': 0.3, 'w': 0.9, 'k': 5, 'p': 2}
2021-01-31 23:49:44,337 - pyswarms.single.local_best - INFO - Optimization finished | best cost: 727.0775610915359, best pos: [1.41191504e+00 9.32083011e-01 1.26840105e+02 2.19472335e-01
 5.19986277e-06 2.42764634e-06 1.70513302e-06]
2021-01-31 23:49:44,396 - pyswarms.single.local_best - INFO - Optimize for 500 iters with {'c1': 0.1, 'c2': 0.3, 'w': 0.9, 'k': 5, 'p': 2}
2021-01-31 23:50:11,752 - pyswarms.single.local_best - INFO - Optimization finished | best cost: 710.5424599397757, best pos: [1.02011714e+00 6.82710155e-01 1.22232860e+02 4.54072695e-01
 3.18693039e-06 2.17483998e-06 1.35637711e-06]
2021-01-31 23:50:11,813 - pyswarms.single.local_best - INFO - Optimize for 500 iters with {'c1': 0.1, 'c2': 0.3, 'w': 0.9, 'k': 5, 'p': 2}
2021-01-31 23:50:38,482 - pyswarms.single.local_best - INFO - Optimization finished | best cost: 784.9896585182698, best pos: [1.35902977e+00 9.44392645e-01 1.25699121e+02 2.39019092e-01
 1.45041012e-06 3.20746495e-06 2.61359056e-06]
2021-01-31 23:50:38,545 - pyswarms.single.local_best - INFO - Optimize for 500 iters with {'c1': 0.1, 'c2': 0.3, 'w': 0.9, 'k': 5, 'p': 2}
2021-01-31 23:51:06,765 - pyswarms.single.local_best - INFO - Optimization finished | best cost: 750.6232155429796, best pos: [1.29585627e+00 8.54035920e-01 1.21877111e+02 2.93187570e-01
 4.26351200e-06 2.71005779e-06 1.23593571e-06]
2021-01-31 23:51:06,827 - pyswarms.single.local_best - INFO - Optimize for 500 iters with {'c1': 0.1, 'c2': 0.3, 'w': 0.9, 'k': 5, 'p': 2}
2021-01-31 23:51:34,890 - pyswarms.single.local_best - INFO - Optimization finished | best cost: 779.3370244483549, best pos: [1.42531921e+00 1.04387661e+00 1.25827653e+02 1.93911445e-01
 4.34963846e-06 1.70346229e-07 3.69961266e-06]
2021-01-31 23:51:34,948 - pyswarms.single.local_best - INFO - Optimize for 500 iters with {'c1': 0.1, 'c2': 0.3, 'w': 0.9, 'k': 5, 'p': 2}
2021-01-31 23:52:01,395 - pyswarms.single.local_best - INFO - Optimization finished | best cost: 760.2818633008924, best pos: [1.20175861e+00 7.99095311e-01 1.21612153e+02 3.27837380e-01
 1.74481207e-06 2.50749963e-06 2.82286990e-06]
2021-01-31 23:52:01,456 - pyswarms.single.local_best - INFO - Optimize for 500 iters with {'c1': 0.1, 'c2': 0.3, 'w': 0.9, 'k': 5, 'p': 2}
2021-01-31 23:52:29,206 - pyswarms.single.local_best - INFO - Optimization finished | best cost: 776.934325453537, best pos: [1.56904035e+00 1.04945599e+00 1.23907236e+02 1.79093774e-01
 5.32240146e-06 1.26755712e-06 1.67412039e-06]
2021-01-31 23:52:29,264 - pyswarms.single.local_best - INFO - Optimize for 500 iters with {'c1': 0.1, 'c2': 0.3, 'w': 0.9, 'k': 5, 'p': 2}
2021-01-31 23:52:54,719 - pyswarms.single.local_best - INFO - Optimization finished | best cost: 744.4401115027817, best pos: [8.41818109e-01 5.50205389e-01 1.22217674e+02 5.94123016e-01
 5.54708698e-06 2.01694536e-06 1.68333570e-06]
2021-01-31 23:52:54,782 - pyswarms.single.local_best - INFO - Optimize for 500 iters with {'c1': 0.1, 'c2': 0.3, 'w': 0.9, 'k': 5, 'p': 2}
2021-01-31 23:53:22,321 - pyswarms.single.local_best - INFO - Optimization finished | best cost: 743.7346638809817, best pos: [1.66166040e+00 1.10279047e+00 1.22038082e+02 1.67585222e-01
 3.09164467e-06 5.33161841e-06 1.02764166e-06]
2021-01-31 23:53:22,379 - pyswarms.single.local_best - INFO - Optimize for 500 iters with {'c1': 0.1, 'c2': 0.3, 'w': 0.9, 'k': 5, 'p': 2}
2021-01-31 23:53:49,023 - pyswarms.single.local_best - INFO - Optimization finished | best cost: 749.8829785475186, best pos: [1.52950026e+00 9.33628814e-01 1.21934980e+02 2.39950376e-01
 3.42972924e-06 3.28972495e-06 2.13726083e-07]
2021-01-31 23:53:49,084 - pyswarms.single.local_best - INFO - Optimize for 500 iters with {'c1': 0.1, 'c2': 0.3, 'w': 0.9, 'k': 5, 'p': 2}
2021-01-31 23:54:16,988 - pyswarms.single.local_best - INFO - Optimization finished | best cost: 749.5011555535774, best pos: [1.13746371e+00 7.52114421e-01 1.27415405e+02 3.38324643e-01
 3.60245703e-06 2.38461879e-06 2.34249399e-06]
2021-01-31 23:54:17,051 - pyswarms.single.local_best - INFO - Optimize for 500 iters with {'c1': 0.1, 'c2': 0.3, 'w': 0.9, 'k': 5, 'p': 2}
2021-01-31 23:54:43,789 - pyswarms.single.local_best - INFO - Optimization finished | best cost: 754.0305551324459, best pos: [1.26193711e+00 8.84372669e-01 1.26458821e+02 2.67728348e-01
 3.69554535e-06 2.27344319e-06 2.95011445e-06]
2021-01-31 23:54:43,861 - pyswarms.single.local_best - INFO - Optimize for 500 iters with {'c1': 0.1, 'c2': 0.3, 'w': 0.9, 'k': 5, 'p': 2}
2021-01-31 23:55:11,954 - pyswarms.single.local_best - INFO - Optimization finished | best cost: 758.4260973347702, best pos: [1.71656326e+00 1.12491770e+00 1.15905589e+02 1.84083427e-01
 2.20798555e-06 1.79304489e-06 1.27328726e-06]
2021-01-31 23:55:12,018 - pyswarms.single.local_best - INFO - Optimize for 500 iters with {'c1': 0.1, 'c2': 0.3, 'w': 0.9, 'k': 5, 'p': 2}
2021-01-31 23:55:39,745 - pyswarms.single.local_best - INFO - Optimization finished | best cost: 735.6562842510002, best pos: [1.09852228e+00 7.41401891e-01 1.16381563e+02 4.28207052e-01
 5.34009672e-06 2.54943810e-06 4.14894548e-07]
2021-01-31 23:55:39,811 - pyswarms.single.local_best - INFO - Optimize for 500 iters with {'c1': 0.1, 'c2': 0.3, 'w': 0.9, 'k': 5, 'p': 2}
2021-01-31 23:56:07,077 - pyswarms.single.local_best - INFO - Optimization finished | best cost: 760.9332534326419, best pos: [1.70747724e+00 1.02888113e+00 1.16186146e+02 2.10372300e-01
 2.20288209e-06 3.66468667e-06 3.55854856e-07]
2021-01-31 23:56:07,140 - pyswarms.single.local_best - INFO - Optimize for 500 iters with {'c1': 0.1, 'c2': 0.3, 'w': 0.9, 'k': 5, 'p': 2}
2021-01-31 23:56:34,558 - pyswarms.single.local_best - INFO - Optimization finished | best cost: 758.4408392923247, best pos: [1.06397648e+00 7.37553006e-01 1.23067724e+02 3.92347207e-01
 3.37180601e-06 1.30062251e-06 3.21359632e-06]
2021-01-31 23:56:34,620 - pyswarms.single.local_best - INFO - Optimize for 500 iters with {'c1': 0.1, 'c2': 0.3, 'w': 0.9, 'k': 5, 'p': 2}
2021-01-31 23:57:02,350 - pyswarms.single.local_best - INFO - Optimization finished | best cost: 762.1405414259505, best pos: [1.47834902e+00 9.70983691e-01 1.22168630e+02 2.22063012e-01
 2.51055360e-06 2.70820708e-06 1.72098938e-06]
2021-01-31 23:57:02,413 - pyswarms.single.local_best - INFO - Optimize for 500 iters with {'c1': 0.1, 'c2': 0.3, 'w': 0.9, 'k': 5, 'p': 2}
2021-01-31 23:57:31,158 - pyswarms.single.local_best - INFO - Optimization finished | best cost: 750.3196106627854, best pos: [1.93570423e+00 1.24155467e+00 1.25920619e+02 8.99839887e-02
 4.65256957e-06 2.18180817e-06 1.52850412e-06]
2021-01-31 23:57:31,219 - pyswarms.single.local_best - INFO - Optimize for 500 iters with {'c1': 0.1, 'c2': 0.3, 'w': 0.9, 'k': 5, 'p': 2}
2021-01-31 23:57:58,046 - pyswarms.single.local_best - INFO - Optimization finished | best cost: 777.9104050906748, best pos: [1.49518729e+00 1.05221939e+00 1.21162426e+02 2.03694640e-01
 2.46050631e-06 2.28886270e-06 2.35933125e-06]
2021-01-31 23:57:58,109 - pyswarms.single.local_best - INFO - Optimize for 500 iters with {'c1': 0.1, 'c2': 0.3, 'w': 0.9, 'k': 5, 'p': 2}
2021-01-31 23:58:25,021 - pyswarms.single.local_best - INFO - Optimization finished | best cost: 707.8638642257656, best pos: [1.33408269e+00 8.77445312e-01 1.27343133e+02 2.37166474e-01
 4.72761074e-06 4.14486502e-06 2.32791649e-06]
2021-01-31 23:58:25,086 - pyswarms.single.local_best - INFO - Optimize for 500 iters with {'c1': 0.1, 'c2': 0.3, 'w': 0.9, 'k': 5, 'p': 2}
2021-01-31 23:58:51,464 - pyswarms.single.local_best - INFO - Optimization finished | best cost: 745.5228257203105, best pos: [1.47630418e+00 1.06432850e+00 1.22129232e+02 2.04479344e-01
 5.00361531e-06 3.91104121e-06 1.45081465e-06]
2021-01-31 23:58:51,526 - pyswarms.single.local_best - INFO - Optimize for 500 iters with {'c1': 0.1, 'c2': 0.3, 'w': 0.9, 'k': 5, 'p': 2}
2021-01-31 23:59:19,570 - pyswarms.single.local_best - INFO - Optimization finished | best cost: 760.2252600470458, best pos: [1.11099947e+00 7.92464763e-01 1.25812332e+02 3.40038139e-01
 5.17423746e-06 2.40906139e-06 2.78989770e-06]
2021-01-31 23:59:19,638 - pyswarms.single.local_best - INFO - Optimize for 500 iters with {'c1': 0.1, 'c2': 0.3, 'w': 0.9, 'k': 5, 'p': 2}
2021-01-31 23:59:47,081 - pyswarms.single.local_best - INFO - Optimization finished | best cost: 761.1073943790464, best pos: [1.10057496e+00 7.25699002e-01 1.20644204e+02 3.94084658e-01
 5.38820180e-06 2.02407743e-07 2.29519103e-06]
2021-01-31 23:59:47,146 - pyswarms.single.local_best - INFO - Optimize for 500 iters with {'c1': 0.1, 'c2': 0.3, 'w': 0.9, 'k': 5, 'p': 2}
2021-02-01 00:00:13,091 - pyswarms.single.local_best - INFO - Optimization finished | best cost: 727.2540806136667, best pos: [1.09517405e+00 7.38493662e-01 1.21633177e+02 3.97509153e-01
 2.51118228e-06 2.47427917e-06 1.93456207e-06]
2021-02-01 00:00:13,163 - pyswarms.single.local_best - INFO - Optimize for 500 iters with {'c1': 0.1, 'c2': 0.3, 'w': 0.9, 'k': 5, 'p': 2}
2021-02-01 00:00:40,284 - pyswarms.single.local_best - INFO - Optimization finished | best cost: 749.0503843534477, best pos: [1.93446819e+00 1.27483552e+00 1.25307514e+02 8.69572868e-02
 1.93478595e-06 3.33281236e-06 2.16714523e-06]
2021-02-01 00:00:40,342 - pyswarms.single.local_best - INFO - Optimize for 500 iters with {'c1': 0.1, 'c2': 0.3, 'w': 0.9, 'k': 5, 'p': 2}
2021-02-01 00:01:07,756 - pyswarms.single.local_best - INFO - Optimization finished | best cost: 749.9132977876013, best pos: [1.40570439e+00 9.24634117e-01 1.27363788e+02 2.09204091e-01
 4.25813113e-06 2.78051058e-06 2.68545691e-06]
2021-02-01 00:01:07,818 - pyswarms.single.local_best - INFO - Optimize for 500 iters with {'c1': 0.1, 'c2': 0.3, 'w': 0.9, 'k': 5, 'p': 2}
2021-02-01 00:01:35,556 - pyswarms.single.local_best - INFO - Optimization finished | best cost: 705.7293036830522, best pos: [1.26238100e+00 8.52741790e-01 1.25296774e+02 2.81389141e-01
 3.67095829e-06 1.17125414e-07 2.80967362e-06]
2021-02-01 00:01:35,620 - pyswarms.single.local_best - INFO - Optimize for 500 iters with {'c1': 0.1, 'c2': 0.3, 'w': 0.9, 'k': 5, 'p': 2}
2021-02-01 00:02:04,075 - pyswarms.single.local_best - INFO - Optimization finished | best cost: 753.3767601788354, best pos: [1.28220008e+00 8.14210071e-01 1.25978461e+02 2.79049783e-01
 4.61324178e-06 4.09932169e-06 1.41810924e-06]
2021-02-01 00:02:04,137 - pyswarms.single.local_best - INFO - Optimize for 500 iters with {'c1': 0.1, 'c2': 0.3, 'w': 0.9, 'k': 5, 'p': 2}
2021-02-01 00:02:31,847 - pyswarms.single.local_best - INFO - Optimization finished | best cost: 690.7148553779457, best pos: [9.65643604e-01 6.22218812e-01 1.22919008e+02 4.91607786e-01
 4.11924275e-06 1.59200716e-06 1.63091285e-06]
2021-02-01 00:02:31,905 - pyswarms.single.local_best - INFO - Optimize for 500 iters with {'c1': 0.1, 'c2': 0.3, 'w': 0.9, 'k': 5, 'p': 2}
2021-02-01 00:02:57,341 - pyswarms.single.local_best - INFO - Optimization finished | best cost: 745.3383490197309, best pos: [1.32510477e+00 8.57491391e-01 1.11063924e+02 3.48034677e-01
 5.31695359e-06 1.07246130e-06 5.76385752e-07]
2021-02-01 00:02:57,401 - pyswarms.single.local_best - INFO - Optimize for 500 iters with {'c1': 0.1, 'c2': 0.3, 'w': 0.9, 'k': 5, 'p': 2}
2021-02-01 00:03:25,202 - pyswarms.single.local_best - INFO - Optimization finished | best cost: 736.3155741036751, best pos: [8.12665232e-01 5.28943884e-01 1.23142251e+02 6.23180609e-01
 4.89706049e-06 3.03388741e-07 2.88647954e-06]
2021-02-01 00:03:25,260 - pyswarms.single.local_best - INFO - Optimize for 500 iters with {'c1': 0.1, 'c2': 0.3, 'w': 0.9, 'k': 5, 'p': 2}
2021-02-01 00:03:53,313 - pyswarms.single.local_best - INFO - Optimization finished | best cost: 777.567788822982, best pos: [1.00231176e+00 6.96133823e-01 1.27816661e+02 3.96113115e-01
 5.53011483e-06 1.82484569e-06 3.72442097e-06]
2021-02-01 00:03:53,370 - pyswarms.single.local_best - INFO - Optimize for 500 iters with {'c1': 0.1, 'c2': 0.3, 'w': 0.9, 'k': 5, 'p': 2}
2021-02-01 00:04:20,720 - pyswarms.single.local_best - INFO - Optimization finished | best cost: 699.4332662189424, best pos: [1.81514990e+00 1.18694970e+00 1.23662693e+02 1.12469360e-01
 1.29699679e-06 1.18284131e-06 2.78252200e-06]
2021-02-01 00:04:20,779 - pyswarms.single.local_best - INFO - Optimize for 500 iters with {'c1': 0.1, 'c2': 0.3, 'w': 0.9, 'k': 5, 'p': 2}
2021-02-01 00:04:48,023 - pyswarms.single.local_best - INFO - Optimization finished | best cost: 789.4952214210984, best pos: [1.37407790e+00 9.42867467e-01 1.25098896e+02 2.34498150e-01
 5.55477589e-06 1.59249479e-06 1.95446196e-06]
2021-02-01 00:04:48,084 - pyswarms.single.local_best - INFO - Optimize for 500 iters with {'c1': 0.1, 'c2': 0.3, 'w': 0.9, 'k': 5, 'p': 2}
2021-02-01 00:05:15,409 - pyswarms.single.local_best - INFO - Optimization finished | best cost: 722.2563939523959, best pos: [8.45719437e-01 5.72920601e-01 1.17242817e+02 6.18983241e-01
 4.38000190e-06 3.28022732e-07 2.72320438e-06]
2021-02-01 00:05:15,470 - pyswarms.single.local_best - INFO - Optimize for 500 iters with {'c1': 0.1, 'c2': 0.3, 'w': 0.9, 'k': 5, 'p': 2}
2021-02-01 00:05:42,620 - pyswarms.single.local_best - INFO - Optimization finished | best cost: 736.097270494543, best pos: [1.42348833e+00 9.67579837e-01 1.22320209e+02 2.25227095e-01
 4.79369162e-06 2.58533920e-06 1.87947226e-06]
2021-02-01 00:05:42,680 - pyswarms.single.local_best - INFO - Optimize for 500 iters with {'c1': 0.1, 'c2': 0.3, 'w': 0.9, 'k': 5, 'p': 2}
2021-02-01 00:06:09,797 - pyswarms.single.local_best - INFO - Optimization finished | best cost: 705.8068226341268, best pos: [1.14650824e+00 7.21994365e-01 1.16456624e+02 4.33343796e-01
 3.62111400e-06 2.74290434e-06 8.78808076e-08]
2021-02-01 00:06:09,864 - pyswarms.single.local_best - INFO - Optimize for 500 iters with {'c1': 0.1, 'c2': 0.3, 'w': 0.9, 'k': 5, 'p': 2}
2021-02-01 00:06:36,515 - pyswarms.single.local_best - INFO - Optimization finished | best cost: 665.4787780850932, best pos: [7.41147977e-01 4.25509271e-01 1.27864502e+02 6.85877495e-01
 5.46553076e-06 8.24787350e-07 1.40771624e-05]
2021-02-01 00:06:36,576 - pyswarms.single.local_best - INFO - Optimize for 500 iters with {'c1': 0.1, 'c2': 0.3, 'w': 0.9, 'k': 5, 'p': 2}
2021-02-01 00:07:04,146 - pyswarms.single.local_best - INFO - Optimization finished | best cost: 613.8432035750551, best pos: [1.28491112e+00 8.14117120e-01 1.27125961e+02 2.64694837e-01
 1.32022746e-06 1.53784336e-05 8.06413084e-06]
2021-02-01 00:07:04,203 - pyswarms.single.local_best - INFO - Optimize for 500 iters with {'c1': 0.1, 'c2': 0.3, 'w': 0.9, 'k': 5, 'p': 2}
2021-02-01 00:07:31,469 - pyswarms.single.local_best - INFO - Optimization finished | best cost: 708.4234537527403, best pos: [1.75646830e+00 1.11636567e+00 1.25867526e+02 1.17290215e-01
 8.13887988e-06 1.20263069e-08 8.42839614e-06]
2021-02-01 00:07:31,535 - pyswarms.single.local_best - INFO - Optimize for 500 iters with {'c1': 0.1, 'c2': 0.3, 'w': 0.9, 'k': 5, 'p': 2}
2021-02-01 00:07:58,420 - pyswarms.single.local_best - INFO - Optimization finished | best cost: 653.8824710618081, best pos: [1.50885050e+00 1.02461802e+00 1.25168053e+02 1.91973756e-01
 7.39845949e-06 1.25431565e-05 5.24112863e-06]
2021-02-01 00:07:58,485 - pyswarms.single.local_best - INFO - Optimize for 500 iters with {'c1': 0.1, 'c2': 0.3, 'w': 0.9, 'k': 5, 'p': 2}
2021-02-01 00:08:24,831 - pyswarms.single.local_best - INFO - Optimization finished | best cost: 644.5942855076061, best pos: [1.33332454e+00 7.74691678e-01 1.25138069e+02 2.96446872e-01
 9.02306704e-06 7.94849310e-06 2.06656127e-06]
2021-02-01 00:08:24,882 - pyswarms.single.local_best - INFO - Optimize for 500 iters with {'c1': 0.1, 'c2': 0.3, 'w': 0.9, 'k': 5, 'p': 2}
2021-02-01 00:08:51,135 - pyswarms.single.local_best - INFO - Optimization finished | best cost: 628.9777165078424, best pos: [1.51398588e+00 9.21599992e-01 1.28196430e+02 1.98130700e-01
 4.62411188e-06 1.01996765e-05 4.67385832e-06]
2021-02-01 00:08:51,199 - pyswarms.single.local_best - INFO - Optimize for 500 iters with {'c1': 0.1, 'c2': 0.3, 'w': 0.9, 'k': 5, 'p': 2}
2021-02-01 00:09:18,626 - pyswarms.single.local_best - INFO - Optimization finished | best cost: 651.7320618646145, best pos: [1.05172882e+00 6.43988020e-01 1.21811686e+02 4.57530975e-01
 2.56131139e-07 2.32713099e-06 7.71028855e-06]
2021-02-01 00:09:18,697 - pyswarms.single.local_best - INFO - Optimize for 500 iters with {'c1': 0.1, 'c2': 0.3, 'w': 0.9, 'k': 5, 'p': 2}
2021-02-01 00:09:45,916 - pyswarms.single.local_best - INFO - Optimization finished | best cost: 643.3732336314547, best pos: [1.63622201e+00 1.10075206e+00 1.22405863e+02 1.71668109e-01
 8.71682064e-06 2.72563421e-06 4.94917467e-06]
2021-02-01 00:09:45,980 - pyswarms.single.local_best - INFO - Optimize for 500 iters with {'c1': 0.1, 'c2': 0.3, 'w': 0.9, 'k': 5, 'p': 2}
2021-02-01 00:10:13,669 - pyswarms.single.local_best - INFO - Optimization finished | best cost: 670.2636891249422, best pos: [1.36334720e+00 8.58524690e-01 1.26952228e+02 2.36689247e-01
 3.33420107e-07 1.79994251e-05 6.97084162e-06]
2021-02-01 00:10:13,733 - pyswarms.single.local_best - INFO - Optimize for 500 iters with {'c1': 0.1, 'c2': 0.3, 'w': 0.9, 'k': 5, 'p': 2}
2021-02-01 00:10:42,537 - pyswarms.single.local_best - INFO - Optimization finished | best cost: 636.9723208312184, best pos: [1.95723955e+00 1.16467536e+00 1.20516602e+02 1.29362623e-01
 5.66457887e-06 1.60649307e-05 1.28578923e-06]
2021-02-01 00:10:42,598 - pyswarms.single.local_best - INFO - Optimize for 500 iters with {'c1': 0.1, 'c2': 0.3, 'w': 0.9, 'k': 5, 'p': 2}
2021-02-01 00:11:09,213 - pyswarms.single.local_best - INFO - Optimization finished | best cost: 626.5353056474239, best pos: [1.26422135e+00 8.05135931e-01 1.25366641e+02 2.94881608e-01
 8.71921571e-06 4.32433558e-06 5.96100778e-06]
2021-02-01 00:11:09,275 - pyswarms.single.local_best - INFO - Optimize for 500 iters with {'c1': 0.1, 'c2': 0.3, 'w': 0.9, 'k': 5, 'p': 2}
2021-02-01 00:11:36,958 - pyswarms.single.local_best - INFO - Optimization finished | best cost: 659.7808256333304, best pos: [1.17195444e+00 7.23652188e-01 1.21916395e+02 3.73951189e-01
 7.61418551e-06 1.21313510e-05 1.76380004e-06]
2021-02-01 00:11:37,022 - pyswarms.single.local_best - INFO - Optimize for 500 iters with {'c1': 0.1, 'c2': 0.3, 'w': 0.9, 'k': 5, 'p': 2}
2021-02-01 00:12:05,011 - pyswarms.single.local_best - INFO - Optimization finished | best cost: 667.4821181301435, best pos: [1.38368545e+00 8.53091075e-01 1.27310088e+02 2.33362133e-01
 2.54081482e-06 1.16931424e-05 6.72768702e-06]
2021-02-01 00:12:05,075 - pyswarms.single.local_best - INFO - Optimize for 500 iters with {'c1': 0.1, 'c2': 0.3, 'w': 0.9, 'k': 5, 'p': 2}
2021-02-01 00:12:32,560 - pyswarms.single.local_best - INFO - Optimization finished | best cost: 627.7904478928418, best pos: [1.86813150e+00 1.26980239e+00 1.27299194e+02 9.15233881e-02
 3.30326098e-06 3.94097159e-06 7.66436226e-06]
2021-02-01 00:12:32,622 - pyswarms.single.local_best - INFO - Optimize for 500 iters with {'c1': 0.1, 'c2': 0.3, 'w': 0.9, 'k': 5, 'p': 2}
2021-02-01 00:13:01,345 - pyswarms.single.local_best - INFO - Optimization finished | best cost: 668.8138549921301, best pos: [1.57336622e+00 8.94961161e-01 1.27535730e+02 1.85717847e-01
 2.45796101e-06 9.97840437e-06 5.20771652e-06]
2021-02-01 00:13:01,394 - pyswarms.single.local_best - INFO - Optimize for 500 iters with {'c1': 0.1, 'c2': 0.3, 'w': 0.9, 'k': 5, 'p': 2}
2021-02-01 00:13:29,109 - pyswarms.single.local_best - INFO - Optimization finished | best cost: 670.5615862513234, best pos: [1.31451956e+00 8.92610642e-01 1.25975880e+02 2.66490165e-01
 1.01741826e-05 5.58424956e-06 5.05006806e-06]
2021-02-01 00:13:29,168 - pyswarms.single.local_best - INFO - Optimize for 500 iters with {'c1': 0.1, 'c2': 0.3, 'w': 0.9, 'k': 5, 'p': 2}
2021-02-01 00:13:57,098 - pyswarms.single.local_best - INFO - Optimization finished | best cost: 663.4729493826939, best pos: [9.89864166e-01 6.02856969e-01 1.27730766e+02 4.32162502e-01
 4.20414299e-07 6.05199031e-06 1.16901340e-05]
2021-02-01 00:13:57,154 - pyswarms.single.local_best - INFO - Optimize for 500 iters with {'c1': 0.1, 'c2': 0.3, 'w': 0.9, 'k': 5, 'p': 2}
2021-02-01 00:14:25,344 - pyswarms.single.local_best - INFO - Optimization finished | best cost: 644.938497146404, best pos: [1.19673798e+00 7.49843585e-01 1.25504683e+02 3.39555742e-01
 6.32338130e-06 5.98867406e-06 4.47813591e-06]
2021-02-01 00:14:25,408 - pyswarms.single.local_best - INFO - Optimize for 500 iters with {'c1': 0.1, 'c2': 0.3, 'w': 0.9, 'k': 5, 'p': 2}
2021-02-01 00:14:53,874 - pyswarms.single.local_best - INFO - Optimization finished | best cost: 666.8125566883693, best pos: [1.13975083e+00 6.75359754e-01 1.25578937e+02 3.79874505e-01
 1.07799212e-05 1.71023040e-06 4.46563354e-06]
2021-02-01 00:14:53,933 - pyswarms.single.local_best - INFO - Optimize for 500 iters with {'c1': 0.1, 'c2': 0.3, 'w': 0.9, 'k': 5, 'p': 2}
2021-02-01 00:15:20,804 - pyswarms.single.local_best - INFO - Optimization finished | best cost: 670.7652268712048, best pos: [1.59348928e+00 1.11175986e+00 1.26245137e+02 1.55943434e-01
 1.10018136e-05 4.53413350e-06 7.15051053e-06]
2021-02-01 00:15:20,873 - pyswarms.single.local_best - INFO - Optimize for 500 iters with {'c1': 0.1, 'c2': 0.3, 'w': 0.9, 'k': 5, 'p': 2}
2021-02-01 00:15:49,099 - pyswarms.single.local_best - INFO - Optimization finished | best cost: 654.1162422797015, best pos: [1.10131332e+00 7.07285069e-01 1.27190595e+02 3.59424384e-01
 1.74254895e-05 1.10568702e-05 3.77611369e-06]
2021-02-01 00:15:49,155 - pyswarms.single.local_best - INFO - Optimize for 500 iters with {'c1': 0.1, 'c2': 0.3, 'w': 0.9, 'k': 5, 'p': 2}
2021-02-01 00:16:14,753 - pyswarms.single.local_best - INFO - Optimization finished | best cost: 634.5770600130985, best pos: [1.47323125e+00 9.36998353e-01 1.26191838e+02 2.05667038e-01
 1.39700345e-07 3.84854593e-06 8.56809552e-06]
2021-02-01 00:16:14,816 - pyswarms.single.local_best - INFO - Optimize for 500 iters with {'c1': 0.1, 'c2': 0.3, 'w': 0.9, 'k': 5, 'p': 2}
2021-02-01 00:16:42,978 - pyswarms.single.local_best - INFO - Optimization finished | best cost: 683.8901711944278, best pos: [1.24285113e+00 7.91144483e-01 1.27176334e+02 2.92390224e-01
 2.25928508e-06 7.96826247e-06 8.28724072e-06]
2021-02-01 00:16:43,036 - pyswarms.single.local_best - INFO - Optimize for 500 iters with {'c1': 0.1, 'c2': 0.3, 'w': 0.9, 'k': 5, 'p': 2}
2021-02-01 00:17:11,040 - pyswarms.single.local_best - INFO - Optimization finished | best cost: 693.2655760513493, best pos: [9.57010746e-01 6.23659918e-01 1.27594199e+02 4.48532505e-01
 4.00017459e-07 1.66120816e-05 8.67092526e-06]
2021-02-01 00:17:11,101 - pyswarms.single.local_best - INFO - Optimize for 500 iters with {'c1': 0.1, 'c2': 0.3, 'w': 0.9, 'k': 5, 'p': 2}
2021-02-01 00:17:39,299 - pyswarms.single.local_best - INFO - Optimization finished | best cost: 689.3644754727337, best pos: [1.63841140e+00 1.01548099e+00 1.27941360e+02 1.57803160e-01
 1.50010629e-06 9.33610221e-06 6.15251956e-06]
2021-02-01 00:17:39,359 - pyswarms.single.local_best - INFO - Optimize for 500 iters with {'c1': 0.1, 'c2': 0.3, 'w': 0.9, 'k': 5, 'p': 2}
2021-02-01 00:18:07,243 - pyswarms.single.local_best - INFO - Optimization finished | best cost: 646.1682244540941, best pos: [1.43811373e+00 8.89226356e-01 1.26587280e+02 2.21302469e-01
 7.10077666e-06 1.06919733e-05 5.07059289e-06]
2021-02-01 00:18:07,297 - pyswarms.single.local_best - INFO - Optimize for 500 iters with {'c1': 0.1, 'c2': 0.3, 'w': 0.9, 'k': 5, 'p': 2}
2021-02-01 00:18:35,794 - pyswarms.single.local_best - INFO - Optimization finished | best cost: 702.59802364993, best pos: [1.66563668e+00 1.13998375e+00 1.27735192e+02 1.37430992e-01
 7.84436161e-06 6.97681376e-06 6.51591842e-06]
2021-02-01 00:18:35,854 - pyswarms.single.local_best - INFO - Optimize for 500 iters with {'c1': 0.1, 'c2': 0.3, 'w': 0.9, 'k': 5, 'p': 2}
2021-02-01 00:19:02,838 - pyswarms.single.local_best - INFO - Optimization finished | best cost: 684.9092418748954, best pos: [1.07024680e+00 6.64633732e-01 1.25246058e+02 4.02921424e-01
 4.04554870e-06 3.14228351e-06 8.86989180e-06]
2021-02-01 00:19:02,904 - pyswarms.single.local_best - INFO - Optimize for 500 iters with {'c1': 0.1, 'c2': 0.3, 'w': 0.9, 'k': 5, 'p': 2}
2021-02-01 00:19:30,415 - pyswarms.single.local_best - INFO - Optimization finished | best cost: 674.6582644725578, best pos: [1.47422725e+00 9.24832504e-01 1.26081392e+02 2.04663371e-01
 3.00686069e-06 1.06269020e-05 6.98940992e-06]
2021-02-01 00:19:30,487 - pyswarms.single.local_best - INFO - Optimize for 500 iters with {'c1': 0.1, 'c2': 0.3, 'w': 0.9, 'k': 5, 'p': 2}
2021-02-01 00:19:57,163 - pyswarms.single.local_best - INFO - Optimization finished | best cost: 679.7811497790957, best pos: [1.25093368e+00 7.96578590e-01 1.25564921e+02 3.01696820e-01
 1.27836439e-05 8.24508568e-06 3.65451737e-06]
2021-02-01 00:19:57,221 - pyswarms.single.local_best - INFO - Optimize for 500 iters with {'c1': 0.1, 'c2': 0.3, 'w': 0.9, 'k': 5, 'p': 2}
2021-02-01 00:20:23,788 - pyswarms.single.local_best - INFO - Optimization finished | best cost: 648.6448659136215, best pos: [1.06599250e+00 6.98323714e-01 1.25998102e+02 3.82160093e-01
 1.06261608e-05 6.81545129e-06 7.41041254e-06]
2021-02-01 00:20:23,854 - pyswarms.single.local_best - INFO - Optimize for 500 iters with {'c1': 0.1, 'c2': 0.3, 'w': 0.9, 'k': 5, 'p': 2}
2021-02-01 00:20:51,274 - pyswarms.single.local_best - INFO - Optimization finished | best cost: 665.733001450604, best pos: [1.33094765e+00 8.63204908e-01 1.21244890e+02 3.00532229e-01
 7.80202387e-06 9.84255094e-06 2.18737831e-06]
2021-02-01 00:20:51,320 - pyswarms.single.local_best - INFO - Optimize for 500 iters with {'c1': 0.1, 'c2': 0.3, 'w': 0.9, 'k': 5, 'p': 2}
2021-02-01 00:21:18,760 - pyswarms.single.local_best - INFO - Optimization finished | best cost: 698.898981079149, best pos: [1.94959111e+00 1.26204532e+00 1.24663331e+02 9.46274113e-02
 1.80243152e-05 2.26663882e-06 3.19999361e-06]
2021-02-01 00:21:18,826 - pyswarms.single.local_best - INFO - Optimize for 500 iters with {'c1': 0.1, 'c2': 0.3, 'w': 0.9, 'k': 5, 'p': 2}
2021-02-01 00:21:48,076 - pyswarms.single.local_best - INFO - Optimization finished | best cost: 644.7761559745278, best pos: [1.40117772e+00 8.30426749e-01 1.27198284e+02 2.35572525e-01
 3.27554026e-06 1.67886828e-05 4.28584649e-06]
2021-02-01 00:21:48,128 - pyswarms.single.local_best - INFO - Optimize for 500 iters with {'c1': 0.1, 'c2': 0.3, 'w': 0.9, 'k': 5, 'p': 2}
2021-02-01 00:22:15,847 - pyswarms.single.local_best - INFO - Optimization finished | best cost: 633.1202048498604, best pos: [9.17389976e-01 5.51450423e-01 1.27382939e+02 4.86336959e-01
 7.80013498e-06 7.48291701e-06 9.92872813e-06]
2021-02-01 00:22:15,906 - pyswarms.single.local_best - INFO - Optimize for 500 iters with {'c1': 0.1, 'c2': 0.3, 'w': 0.9, 'k': 5, 'p': 2}
2021-02-01 00:22:43,858 - pyswarms.single.local_best - INFO - Optimization finished | best cost: 673.4689811551858, best pos: [1.20069733e+00 7.71675999e-01 1.27441392e+02 2.98059063e-01
 1.41956684e-06 8.33442685e-06 1.11220708e-05]
2021-02-01 00:22:43,911 - pyswarms.single.local_best - INFO - Optimize for 500 iters with {'c1': 0.1, 'c2': 0.3, 'w': 0.9, 'k': 5, 'p': 2}
2021-02-01 00:23:11,841 - pyswarms.single.local_best - INFO - Optimization finished | best cost: 619.5431909823538, best pos: [1.09466114e+00 6.84582036e-01 1.23826293e+02 3.96122978e-01
 1.76538058e-06 8.92275167e-06 6.66365065e-06]
2021-02-01 00:23:11,904 - pyswarms.single.local_best - INFO - Optimize for 500 iters with {'c1': 0.1, 'c2': 0.3, 'w': 0.9, 'k': 5, 'p': 2}
2021-02-01 00:23:39,233 - pyswarms.single.local_best - INFO - Optimization finished | best cost: 660.0963545210822, best pos: [1.64023469e+00 1.04323958e+00 1.27049634e+02 1.53550635e-01
 1.51142735e-07 1.05819321e-05 7.20920203e-06]
2021-02-01 00:23:39,300 - pyswarms.single.local_best - INFO - Optimize for 500 iters with {'c1': 0.1, 'c2': 0.3, 'w': 0.9, 'k': 5, 'p': 2}
2021-02-01 00:24:07,033 - pyswarms.single.local_best - INFO - Optimization finished | best cost: 649.8207793259731, best pos: [1.65484940e+00 1.10822513e+00 1.26816456e+02 1.36138467e-01
 1.45561701e-06 6.51410304e-06 9.31271569e-06]
2021-02-01 00:24:07,102 - pyswarms.single.local_best - INFO - Optimize for 500 iters with {'c1': 0.1, 'c2': 0.3, 'w': 0.9, 'k': 5, 'p': 2}
2021-02-01 00:24:34,896 - pyswarms.single.local_best - INFO - Optimization finished | best cost: 623.5563996448458, best pos: [1.27178783e+00 7.40488703e-01 1.25631948e+02 3.15898172e-01
 6.61303042e-06 9.21511924e-06 2.70884663e-06]
2021-02-01 00:24:34,954 - pyswarms.single.local_best - INFO - Optimize for 500 iters with {'c1': 0.1, 'c2': 0.3, 'w': 0.9, 'k': 5, 'p': 2}
2021-02-01 00:25:01,769 - pyswarms.single.local_best - INFO - Optimization finished | best cost: 638.8650729658456, best pos: [1.60046055e+00 9.59166638e-01 1.21605672e+02 2.11448193e-01
 2.86988608e-06 4.26459789e-06 4.26766484e-06]
2021-02-01 00:25:01,838 - pyswarms.single.local_best - INFO - Optimize for 500 iters with {'c1': 0.1, 'c2': 0.3, 'w': 0.9, 'k': 5, 'p': 2}
2021-02-01 00:25:29,061 - pyswarms.single.local_best - INFO - Optimization finished | best cost: 628.0333198094266, best pos: [1.00910239e+00 6.60417244e-01 1.22198012e+02 4.65718030e-01
 1.12692959e-05 4.90836503e-06 3.66843103e-06]
2021-02-01 00:25:29,121 - pyswarms.single.local_best - INFO - Optimize for 500 iters with {'c1': 0.1, 'c2': 0.3, 'w': 0.9, 'k': 5, 'p': 2}
2021-02-01 00:25:57,552 - pyswarms.single.local_best - INFO - Optimization finished | best cost: 693.1487678457949, best pos: [1.46749884e+00 9.21224164e-01 1.26450010e+02 2.15399446e-01
 5.51476687e-06 4.96896206e-06 5.71484774e-06]
2021-02-01 00:25:57,617 - pyswarms.single.local_best - INFO - Optimize for 500 iters with {'c1': 0.1, 'c2': 0.3, 'w': 0.9, 'k': 5, 'p': 2}
2021-02-01 00:26:26,228 - pyswarms.single.local_best - INFO - Optimization finished | best cost: 668.060775509199, best pos: [1.53528228e+00 9.27820877e-01 1.26726267e+02 1.90858151e-01
 1.38880040e-05 1.42685740e-05 2.82735274e-06]
2021-02-01 00:26:26,290 - pyswarms.single.local_best - INFO - Optimize for 500 iters with {'c1': 0.1, 'c2': 0.3, 'w': 0.9, 'k': 5, 'p': 2}
2021-02-01 00:26:54,386 - pyswarms.single.local_best - INFO - Optimization finished | best cost: 606.1628547762656, best pos: [1.19256767e+00 7.11924909e-01 1.26807210e+02 3.43316944e-01
 1.08818577e-05 8.96073467e-06 2.08829758e-06]
2021-02-01 00:26:54,449 - pyswarms.single.local_best - INFO - Optimize for 500 iters with {'c1': 0.1, 'c2': 0.3, 'w': 0.9, 'k': 5, 'p': 2}
2021-02-01 00:27:21,103 - pyswarms.single.local_best - INFO - Optimization finished | best cost: 610.2809480340158, best pos: [1.54558654e+00 1.01428111e+00 1.25488684e+02 1.71652111e-01
 4.69742160e-06 4.67182921e-06 8.93876211e-06]
2021-02-01 00:27:21,166 - pyswarms.single.local_best - INFO - Optimize for 500 iters with {'c1': 0.1, 'c2': 0.3, 'w': 0.9, 'k': 5, 'p': 2}
2021-02-01 00:27:48,369 - pyswarms.single.local_best - INFO - Optimization finished | best cost: 674.1479970769308, best pos: [1.45847097e+00 9.06614014e-01 1.27032914e+02 2.03562688e-01
 3.26722070e-08 8.95828167e-06 8.60136239e-06]
2021-02-01 00:27:48,435 - pyswarms.single.local_best - INFO - Optimize for 500 iters with {'c1': 0.1, 'c2': 0.3, 'w': 0.9, 'k': 5, 'p': 2}
2021-02-01 00:28:15,082 - pyswarms.single.local_best - INFO - Optimization finished | best cost: 695.767039828537, best pos: [1.49389789e+00 1.02293516e+00 1.26336809e+02 1.78543969e-01
 8.67394583e-06 3.25844941e-06 9.78410934e-06]
2021-02-01 00:28:15,137 - pyswarms.single.local_best - INFO - Optimize for 500 iters with {'c1': 0.1, 'c2': 0.3, 'w': 0.9, 'k': 5, 'p': 2}
2021-02-01 00:28:42,540 - pyswarms.single.local_best - INFO - Optimization finished | best cost: 615.1157550710006, best pos: [1.15956570e+00 6.70778077e-01 1.26962067e+02 3.49847724e-01
 4.00193643e-06 1.45997534e-07 8.76929586e-06]
2021-02-01 00:28:42,600 - pyswarms.single.local_best - INFO - Optimize for 500 iters with {'c1': 0.1, 'c2': 0.3, 'w': 0.9, 'k': 5, 'p': 2}
2021-02-01 00:29:10,057 - pyswarms.single.local_best - INFO - Optimization finished | best cost: 656.2210675770639, best pos: [1.36351782e+00 9.01327427e-01 1.25953964e+02 2.39872433e-01
 1.63290661e-05 1.16308907e-05 4.00779604e-06]
2021-02-01 00:29:10,120 - pyswarms.single.local_best - INFO - Optimize for 500 iters with {'c1': 0.1, 'c2': 0.3, 'w': 0.9, 'k': 5, 'p': 2}
2021-02-01 00:29:38,711 - pyswarms.single.local_best - INFO - Optimization finished | best cost: 662.515133728064, best pos: [1.42052941e+00 8.95223965e-01 1.26659016e+02 2.13760798e-01
 8.49636995e-06 1.46875153e-05 6.04719725e-06]
2021-02-01 00:29:38,774 - pyswarms.single.local_best - INFO - Optimize for 500 iters with {'c1': 0.1, 'c2': 0.3, 'w': 0.9, 'k': 5, 'p': 2}
2021-02-01 00:30:06,565 - pyswarms.single.local_best - INFO - Optimization finished | best cost: 666.9588188034804, best pos: [1.38765411e+00 8.41709278e-01 1.23105763e+02 2.83545391e-01
 4.26280711e-06 7.60968191e-07 4.83371583e-06]
2021-02-01 00:30:06,632 - pyswarms.single.local_best - INFO - Optimize for 500 iters with {'c1': 0.1, 'c2': 0.3, 'w': 0.9, 'k': 5, 'p': 2}
2021-02-01 00:30:35,080 - pyswarms.single.local_best - INFO - Optimization finished | best cost: 605.9206637270223, best pos: [1.48261717e+00 8.78110064e-01 1.27050757e+02 2.03328243e-01
 1.01568181e-05 8.73031555e-06 4.85063890e-06]
2021-02-01 00:30:35,135 - pyswarms.single.local_best - INFO - Optimize for 500 iters with {'c1': 0.1, 'c2': 0.3, 'w': 0.9, 'k': 5, 'p': 2}
2021-02-01 00:31:01,262 - pyswarms.single.local_best - INFO - Optimization finished | best cost: 603.6095743933722, best pos: [1.68701273e+00 1.10221917e+00 1.27020645e+02 1.38945816e-01
 1.10217457e-05 9.46938751e-06 4.68420339e-06]
2021-02-01 00:31:01,328 - pyswarms.single.local_best - INFO - Optimize for 500 iters with {'c1': 0.1, 'c2': 0.3, 'w': 0.9, 'k': 5, 'p': 2}
2021-02-01 00:31:28,355 - pyswarms.single.local_best - INFO - Optimization finished | best cost: 637.7066392455462, best pos: [1.93818319e+00 1.23634698e+00 1.24683538e+02 1.04612031e-01
 9.81304477e-06 9.33204409e-06 2.87803395e-06]
2021-02-01 00:31:28,417 - pyswarms.single.local_best - INFO - Optimize for 500 iters with {'c1': 0.1, 'c2': 0.3, 'w': 0.9, 'k': 5, 'p': 2}
2021-02-01 00:31:57,181 - pyswarms.single.local_best - INFO - Optimization finished | best cost: 614.539829816259, best pos: [1.28926385e+00 7.84348671e-01 1.26967721e+02 2.89162530e-01
 6.74164769e-09 4.64793609e-06 7.23474991e-06]
2021-02-01 00:31:57,245 - pyswarms.single.local_best - INFO - Optimize for 500 iters with {'c1': 0.1, 'c2': 0.3, 'w': 0.9, 'k': 5, 'p': 2}
2021-02-01 00:32:25,034 - pyswarms.single.local_best - INFO - Optimization finished | best cost: 606.4867648387318, best pos: [1.50289695e+00 9.07618945e-01 1.25982227e+02 2.06220421e-01
 8.21520571e-06 6.39506795e-06 5.04119861e-06]
2021-02-01 00:32:25,101 - pyswarms.single.local_best - INFO - Optimize for 500 iters with {'c1': 0.1, 'c2': 0.3, 'w': 0.9, 'k': 5, 'p': 2}
2021-02-01 00:32:52,426 - pyswarms.single.local_best - INFO - Optimization finished | best cost: 664.9051079703723, best pos: [1.22167605e+00 8.07331446e-01 1.24599629e+02 3.13286972e-01
 2.32869673e-06 2.77264844e-06 8.64196953e-06]
2021-02-01 00:32:52,486 - pyswarms.single.local_best - INFO - Optimize for 500 iters with {'c1': 0.1, 'c2': 0.3, 'w': 0.9, 'k': 5, 'p': 2}
2021-02-01 00:33:20,195 - pyswarms.single.local_best - INFO - Optimization finished | best cost: 667.148628253471, best pos: [1.43655462e+00 8.31994967e-01 1.27191401e+02 2.26184308e-01
 9.99460994e-06 6.09567100e-06 4.75460951e-06]
2021-02-01 00:33:20,264 - pyswarms.single.local_best - INFO - Optimize for 500 iters with {'c1': 0.1, 'c2': 0.3, 'w': 0.9, 'k': 5, 'p': 2}
2021-02-01 00:33:48,756 - pyswarms.single.local_best - INFO - Optimization finished | best cost: 670.0629504164131, best pos: [1.50974128e+00 9.80223576e-01 1.25802701e+02 1.94624557e-01
 9.41913971e-06 5.82061068e-06 5.79795008e-06]
2021-02-01 00:33:48,814 - pyswarms.single.local_best - INFO - Optimize for 500 iters with {'c1': 0.1, 'c2': 0.3, 'w': 0.9, 'k': 5, 'p': 2}
2021-02-01 00:34:15,236 - pyswarms.single.local_best - INFO - Optimization finished | best cost: 655.8616084206508, best pos: [1.54300321e+00 8.90625223e-01 1.25502092e+02 1.99461948e-01
 1.15764724e-05 7.41983115e-06 3.97009656e-06]
2021-02-01 00:34:15,300 - pyswarms.single.local_best - INFO - Optimize for 500 iters with {'c1': 0.1, 'c2': 0.3, 'w': 0.9, 'k': 5, 'p': 2}
2021-02-01 00:34:43,545 - pyswarms.single.local_best - INFO - Optimization finished | best cost: 633.8716618868208, best pos: [1.07681537e+00 6.41791565e-01 1.27268345e+02 3.84613133e-01
 1.40252251e-06 1.31751983e-05 7.05781148e-06]
2021-02-01 00:34:43,607 - pyswarms.single.local_best - INFO - Optimize for 500 iters with {'c1': 0.1, 'c2': 0.3, 'w': 0.9, 'k': 5, 'p': 2}
2021-02-01 00:35:11,074 - pyswarms.single.local_best - INFO - Optimization finished | best cost: 620.3342465942318, best pos: [1.81962795e+00 1.01554091e+00 1.26773646e+02 1.42462968e-01
 8.64214173e-06 9.74037409e-06 1.41306151e-06]
2021-02-01 00:35:11,126 - pyswarms.single.local_best - INFO - Optimize for 500 iters with {'c1': 0.1, 'c2': 0.3, 'w': 0.9, 'k': 5, 'p': 2}
2021-02-01 00:35:39,505 - pyswarms.single.local_best - INFO - Optimization finished | best cost: 698.8520842321666, best pos: [1.18249687e+00 7.83744122e-01 1.21780137e+02 3.48458228e-01
 5.95324988e-06 1.37854217e-05 3.97666054e-06]
2021-02-01 00:35:39,568 - pyswarms.single.local_best - INFO - Optimize for 500 iters with {'c1': 0.1, 'c2': 0.3, 'w': 0.9, 'k': 5, 'p': 2}
2021-02-01 00:36:06,145 - pyswarms.single.local_best - INFO - Optimization finished | best cost: 654.3764560095315, best pos: [1.10272795e+00 6.83420828e-01 1.27439012e+02 3.65769769e-01
 1.58254542e-06 6.42552803e-06 9.84057532e-06]
2021-02-01 00:36:06,209 - pyswarms.single.local_best - INFO - Optimize for 500 iters with {'c1': 0.1, 'c2': 0.3, 'w': 0.9, 'k': 5, 'p': 2}
2021-02-01 00:36:34,363 - pyswarms.single.local_best - INFO - Optimization finished | best cost: 606.2145884072082, best pos: [1.16338140e+00 7.87613541e-01 1.26516486e+02 3.25502276e-01
 1.01210722e-05 5.41191593e-06 6.98832985e-06]
2021-02-01 00:36:34,422 - pyswarms.single.local_best - INFO - Optimize for 500 iters with {'c1': 0.1, 'c2': 0.3, 'w': 0.9, 'k': 5, 'p': 2}
2021-02-01 00:37:02,813 - pyswarms.single.local_best - INFO - Optimization finished | best cost: 662.8739355911925, best pos: [9.21958359e-01 5.83681643e-01 1.25701516e+02 5.12517465e-01
 1.61976380e-06 6.45193828e-06 8.97499671e-06]
2021-02-01 00:37:02,866 - pyswarms.single.local_best - INFO - Optimize for 500 iters with {'c1': 0.1, 'c2': 0.3, 'w': 0.9, 'k': 5, 'p': 2}
2021-02-01 00:37:30,886 - pyswarms.single.local_best - INFO - Optimization finished | best cost: 565.571676650383, best pos: [1.59571444e+00 9.51182670e-01 1.26746196e+02 1.82843617e-01
 1.60586599e-05 4.26653291e-06 2.35469500e-06]
2021-02-01 00:37:30,949 - pyswarms.single.local_best - INFO - Optimize for 500 iters with {'c1': 0.1, 'c2': 0.3, 'w': 0.9, 'k': 5, 'p': 2}
2021-02-01 00:37:56,389 - pyswarms.single.local_best - INFO - Optimization finished | best cost: 627.3925013084626, best pos: [1.94584967e+00 1.10302057e+00 1.26621050e+02 1.11557704e-01
 8.07036550e-06 1.86263118e-06 2.98556320e-06]
2021-02-01 00:37:56,453 - pyswarms.single.local_best - INFO - Optimize for 500 iters with {'c1': 0.1, 'c2': 0.3, 'w': 0.9, 'k': 5, 'p': 2}
2021-02-01 00:38:23,343 - pyswarms.single.local_best - INFO - Optimization finished | best cost: 629.287855003803, best pos: [9.43432740e-01 5.98253332e-01 1.21745649e+02 5.17682387e-01
 1.19926006e-05 2.11260716e-06 6.47738118e-06]
2021-02-01 00:38:23,410 - pyswarms.single.local_best - INFO - Optimize for 500 iters with {'c1': 0.1, 'c2': 0.3, 'w': 0.9, 'k': 5, 'p': 2}
2021-02-01 00:38:51,879 - pyswarms.single.local_best - INFO - Optimization finished | best cost: 650.5796372883261, best pos: [1.15781012e+00 7.22985687e-01 1.25300130e+02 3.49409558e-01
 7.57157074e-08 3.91459398e-06 9.43947498e-06]
2021-02-01 00:38:51,939 - pyswarms.single.local_best - INFO - Optimize for 500 iters with {'c1': 0.1, 'c2': 0.3, 'w': 0.9, 'k': 5, 'p': 2}
2021-02-01 00:39:19,926 - pyswarms.single.local_best - INFO - Optimization finished | best cost: 686.5384698560805, best pos: [1.08237441e+00 6.69701565e-01 1.25869765e+02 3.78601161e-01
 2.43469363e-07 8.89342341e-06 1.04126048e-05]
2021-02-01 00:39:19,987 - pyswarms.single.local_best - INFO - Optimize for 500 iters with {'c1': 0.1, 'c2': 0.3, 'w': 0.9, 'k': 5, 'p': 2}
2021-02-01 00:39:48,574 - pyswarms.single.local_best - INFO - Optimization finished | best cost: 635.6097085903086, best pos: [1.14071426e+00 6.66653789e-01 1.28604639e+02 3.52552141e-01
 1.38993191e-07 8.61351669e-06 7.89330425e-06]
2021-02-01 00:39:48,638 - pyswarms.single.local_best - INFO - Optimize for 500 iters with {'c1': 0.1, 'c2': 0.3, 'w': 0.9, 'k': 5, 'p': 2}
2021-02-01 00:40:16,465 - pyswarms.single.local_best - INFO - Optimization finished | best cost: 675.1264399896894, best pos: [1.23364208e+00 7.75756365e-01 1.26849451e+02 3.00013866e-01
 5.30804447e-07 1.15453358e-05 7.21890206e-06]
2021-02-01 00:40:16,527 - pyswarms.single.local_best - INFO - Optimize for 500 iters with {'c1': 0.1, 'c2': 0.3, 'w': 0.9, 'k': 5, 'p': 2}
2021-02-01 00:40:43,585 - pyswarms.single.local_best - INFO - Optimization finished | best cost: 607.1700987770828, best pos: [1.48031874e+00 9.76624665e-01 1.25552740e+02 1.97082568e-01
 1.36324590e-05 6.43220698e-06 5.62075639e-06]
2021-02-01 00:40:43,648 - pyswarms.single.local_best - INFO - Optimize for 500 iters with {'c1': 0.1, 'c2': 0.3, 'w': 0.9, 'k': 5, 'p': 2}
2021-02-01 00:41:09,891 - pyswarms.single.local_best - INFO - Optimization finished | best cost: 648.77597448786, best pos: [1.32865486e+00 8.09251002e-01 1.26854430e+02 2.63013572e-01
 1.92172659e-06 1.53313006e-05 5.32395992e-06]
2021-02-01 00:41:09,956 - pyswarms.single.local_best - INFO - Optimize for 500 iters with {'c1': 0.1, 'c2': 0.3, 'w': 0.9, 'k': 5, 'p': 2}
2021-02-01 00:41:36,814 - pyswarms.single.local_best - INFO - Optimization finished | best cost: 645.0143266014298, best pos: [1.59261328e+00 9.96623788e-01 1.25418855e+02 1.75942292e-01
 9.06951741e-06 3.51879579e-06 5.60760905e-06]
2021-02-01 00:41:36,874 - pyswarms.single.local_best - INFO - Optimize for 500 iters with {'c1': 0.1, 'c2': 0.3, 'w': 0.9, 'k': 5, 'p': 2}
2021-02-01 00:42:03,832 - pyswarms.single.local_best - INFO - Optimization finished | best cost: 622.796764810415, best pos: [1.35238767e+00 8.57496920e-01 1.26181477e+02 2.51321601e-01
 2.36099380e-07 1.29732312e-05 6.38575164e-06]
2021-02-01 00:42:03,890 - pyswarms.single.local_best - INFO - Optimize for 500 iters with {'c1': 0.1, 'c2': 0.3, 'w': 0.9, 'k': 5, 'p': 2}
2021-02-01 00:42:30,518 - pyswarms.single.local_best - INFO - Optimization finished | best cost: 673.4397419251517, best pos: [1.21403847e+00 8.28063668e-01 1.25242619e+02 2.95290652e-01
 1.01283585e-05 9.99608253e-06 7.20814582e-06]
2021-02-01 00:42:30,579 - pyswarms.single.local_best - INFO - Optimize for 500 iters with {'c1': 0.1, 'c2': 0.3, 'w': 0.9, 'k': 5, 'p': 2}
2021-02-01 00:42:58,927 - pyswarms.single.local_best - INFO - Optimization finished | best cost: 658.165208946851, best pos: [1.44718794e+00 9.16402443e-01 1.27217644e+02 2.16488786e-01
 1.43190514e-05 5.81529662e-06 3.81958431e-06]
2021-02-01 00:42:58,985 - pyswarms.single.local_best - INFO - Optimize for 500 iters with {'c1': 0.1, 'c2': 0.3, 'w': 0.9, 'k': 5, 'p': 2}
2021-02-01 00:43:26,158 - pyswarms.single.local_best - INFO - Optimization finished | best cost: 609.8663804547242, best pos: [1.90039815e+00 1.19498230e+00 1.27305722e+02 9.73585282e-02
 2.00185334e-06 6.75749299e-06 6.06544424e-06]
2021-02-01 00:43:26,222 - pyswarms.single.local_best - INFO - Optimize for 500 iters with {'c1': 0.1, 'c2': 0.3, 'w': 0.9, 'k': 5, 'p': 2}
2021-02-01 00:43:52,423 - pyswarms.single.local_best - INFO - Optimization finished | best cost: 672.6868189539839, best pos: [1.37058275e+00 8.86369698e-01 1.18789380e+02 2.90822845e-01
 2.30194060e-06 4.26116397e-07 6.37174355e-06]
2021-02-01 00:43:52,483 - pyswarms.single.local_best - INFO - Optimize for 500 iters with {'c1': 0.1, 'c2': 0.3, 'w': 0.9, 'k': 5, 'p': 2}
2021-02-01 00:44:19,772 - pyswarms.single.local_best - INFO - Optimization finished | best cost: 681.2196961049714, best pos: [1.53236622e+00 1.01949692e+00 1.26373166e+02 1.92814328e-01
 1.40577508e-05 1.12661337e-05 2.22148794e-06]
2021-02-01 00:44:19,845 - pyswarms.single.local_best - INFO - Optimize for 500 iters with {'c1': 0.1, 'c2': 0.3, 'w': 0.9, 'k': 5, 'p': 2}
2021-02-01 00:44:46,369 - pyswarms.single.local_best - INFO - Optimization finished | best cost: 717.1269033079608, best pos: [1.80801307e+00 1.23658302e+00 1.28272703e+02 8.89087654e-02
 1.25413490e-05 1.79130961e-05 7.65917976e-06]
2021-02-01 00:44:46,433 - pyswarms.single.local_best - INFO - Optimize for 500 iters with {'c1': 0.1, 'c2': 0.3, 'w': 0.9, 'k': 5, 'p': 2}
2021-02-01 00:45:14,224 - pyswarms.single.local_best - INFO - Optimization finished | best cost: 640.6387398280532, best pos: [1.50847802e+00 9.07347257e-01 1.27460782e+02 1.96487169e-01
 2.29684527e-07 1.63102669e-05 5.89030514e-06]
2021-02-01 00:45:14,287 - pyswarms.single.local_best - INFO - Optimize for 500 iters with {'c1': 0.1, 'c2': 0.3, 'w': 0.9, 'k': 5, 'p': 2}
2021-02-01 00:45:41,174 - pyswarms.single.local_best - INFO - Optimization finished | best cost: 637.0782255101601, best pos: [9.94743143e-01 7.17989404e-01 1.27418382e+02 3.70567695e-01
 1.19483113e-05 1.20949209e-05 1.81775393e-05]
2021-02-01 00:45:41,242 - pyswarms.single.local_best - INFO - Optimize for 500 iters with {'c1': 0.1, 'c2': 0.3, 'w': 0.9, 'k': 5, 'p': 2}
2021-02-01 00:46:08,548 - pyswarms.single.local_best - INFO - Optimization finished | best cost: 703.7173084065034, best pos: [1.57096823e+00 1.04275270e+00 1.22740730e+02 1.91462751e-01
 5.81134400e-06 1.64361869e-06 5.95506203e-06]
2021-02-01 00:46:08,611 - pyswarms.single.local_best - INFO - Optimize for 500 iters with {'c1': 0.1, 'c2': 0.3, 'w': 0.9, 'k': 5, 'p': 2}
2021-02-01 00:46:36,457 - pyswarms.single.local_best - INFO - Optimization finished | best cost: 645.4718227510414, best pos: [1.30752262e+00 7.50320807e-01 1.27328958e+02 2.69226143e-01
 2.63092143e-06 6.81458202e-06 7.95791125e-06]
2021-02-01 00:46:36,519 - pyswarms.single.local_best - INFO - Optimize for 500 iters with {'c1': 0.1, 'c2': 0.3, 'w': 0.9, 'k': 5, 'p': 2}
2021-02-01 00:47:04,095 - pyswarms.single.local_best - INFO - Optimization finished | best cost: 703.7815506970471, best pos: [1.42724596e+00 9.74596177e-01 1.28698993e+02 1.99148266e-01
 1.20690164e-05 8.04298349e-07 8.44208370e-06]
2021-02-01 00:47:04,164 - pyswarms.single.local_best - INFO - Optimize for 500 iters with {'c1': 0.1, 'c2': 0.3, 'w': 0.9, 'k': 5, 'p': 2}
2021-02-01 00:47:31,897 - pyswarms.single.local_best - INFO - Optimization finished | best cost: 641.0855795594194, best pos: [9.47813905e-01 6.16265949e-01 1.25646230e+02 4.69115202e-01
 8.63559114e-06 2.66743799e-06 1.04674382e-05]
2021-02-01 00:47:31,953 - pyswarms.single.local_best - INFO - Optimize for 500 iters with {'c1': 0.1, 'c2': 0.3, 'w': 0.9, 'k': 5, 'p': 2}
2021-02-01 00:48:00,297 - pyswarms.single.local_best - INFO - Optimization finished | best cost: 608.5020887128433, best pos: [1.48724020e+00 8.54507451e-01 1.25992548e+02 2.23773121e-01
 2.07439516e-06 9.54782987e-06 4.72482656e-06]
2021-02-01 00:48:00,361 - pyswarms.single.local_best - INFO - Optimize for 500 iters with {'c1': 0.1, 'c2': 0.3, 'w': 0.9, 'k': 5, 'p': 2}
2021-02-01 00:48:27,301 - pyswarms.single.local_best - INFO - Optimization finished | best cost: 687.0811089493488, best pos: [1.08125011e+00 6.98935734e-01 1.22478527e+02 4.18349628e-01
 5.25859854e-07 1.00636231e-05 5.63156194e-06]
2021-02-01 00:48:27,366 - pyswarms.single.local_best - INFO - Optimize for 500 iters with {'c1': 0.1, 'c2': 0.3, 'w': 0.9, 'k': 5, 'p': 2}
2021-02-01 00:48:54,936 - pyswarms.single.local_best - INFO - Optimization finished | best cost: 638.3490748926772, best pos: [1.54828130e+00 1.01079644e+00 1.20746132e+02 2.08314048e-01
 1.21852686e-05 1.09027636e-05 2.62091871e-06]
2021-02-01 00:48:55,001 - pyswarms.single.local_best - INFO - Optimize for 500 iters with {'c1': 0.1, 'c2': 0.3, 'w': 0.9, 'k': 5, 'p': 2}
2021-02-01 00:49:23,475 - pyswarms.single.local_best - INFO - Optimization finished | best cost: 653.7756261893906, best pos: [1.48244919e+00 9.74764717e-01 1.25193892e+02 2.04214803e-01
 1.35540041e-05 8.76227713e-06 4.29839348e-06]
2021-02-01 00:49:23,534 - pyswarms.single.local_best - INFO - Optimize for 500 iters with {'c1': 0.1, 'c2': 0.3, 'w': 0.9, 'k': 5, 'p': 2}
2021-02-01 00:49:50,433 - pyswarms.single.local_best - INFO - Optimization finished | best cost: 619.3572704796319, best pos: [1.36967318e+00 7.92821455e-01 1.27431198e+02 2.46025986e-01
 2.58709860e-06 1.60005168e-06 8.63869887e-06]
2021-02-01 00:49:50,495 - pyswarms.single.local_best - INFO - Optimize for 500 iters with {'c1': 0.1, 'c2': 0.3, 'w': 0.9, 'k': 5, 'p': 2}
2021-02-01 00:50:18,490 - pyswarms.single.local_best - INFO - Optimization finished | best cost: 588.5393693211317, best pos: [1.68385844e+00 1.07310909e+00 1.25674994e+02 1.49464586e-01
 2.26557499e-06 2.62951990e-06 6.67950774e-06]
2021-02-01 00:50:18,555 - pyswarms.single.local_best - INFO - Optimize for 500 iters with {'c1': 0.1, 'c2': 0.3, 'w': 0.9, 'k': 5, 'p': 2}
2021-02-01 00:50:45,850 - pyswarms.single.local_best - INFO - Optimization finished | best cost: 664.2537130113034, best pos: [1.91059703e+00 1.14922708e+00 1.28682459e+02 9.00836745e-02
 1.35250653e-05 1.22985534e-05 4.05919323e-06]
2021-02-01 00:50:45,912 - pyswarms.single.local_best - INFO - Optimize for 500 iters with {'c1': 0.1, 'c2': 0.3, 'w': 0.9, 'k': 5, 'p': 2}
2021-02-01 00:51:12,806 - pyswarms.single.local_best - INFO - Optimization finished | best cost: 668.8518587846199, best pos: [1.23990044e+00 7.96460166e-01 1.28044897e+02 2.79254337e-01
 3.64046685e-06 8.46155131e-06 9.48617886e-06]
2021-02-01 00:51:12,873 - pyswarms.single.local_best - INFO - Optimize for 500 iters with {'c1': 0.1, 'c2': 0.3, 'w': 0.9, 'k': 5, 'p': 2}
2021-02-01 00:51:39,295 - pyswarms.single.local_best - INFO - Optimization finished | best cost: 679.8536951090605, best pos: [8.22081348e-01 5.28930389e-01 1.25606660e+02 5.93273941e-01
 1.69597307e-05 1.51831170e-05 4.54885609e-07]
2021-02-01 00:51:39,368 - pyswarms.single.local_best - INFO - Optimize for 500 iters with {'c1': 0.1, 'c2': 0.3, 'w': 0.9, 'k': 5, 'p': 2}
2021-02-01 00:52:06,794 - pyswarms.single.local_best - INFO - Optimization finished | best cost: 691.670422272625, best pos: [1.27139595e+00 8.69627274e-01 1.25663182e+02 2.65196510e-01
 1.10862599e-05 8.76856557e-06 8.07204058e-06]
2021-02-01 00:52:06,862 - pyswarms.single.local_best - INFO - Optimize for 500 iters with {'c1': 0.1, 'c2': 0.3, 'w': 0.9, 'k': 5, 'p': 2}
2021-02-01 00:52:35,242 - pyswarms.single.local_best - INFO - Optimization finished | best cost: 284.2982731027173, best pos: [1.20836416e+00 1.85301027e+00 1.38518567e+02 1.85525795e-01
 5.41532355e-07 3.87940103e-06 3.98306590e-06]
2021-02-01 00:52:35,305 - pyswarms.single.local_best - INFO - Optimize for 500 iters with {'c1': 0.1, 'c2': 0.3, 'w': 0.9, 'k': 5, 'p': 2}
2021-02-01 00:53:02,286 - pyswarms.single.local_best - INFO - Optimization finished | best cost: 313.316775029479, best pos: [1.09102623e+00 7.74181009e-01 1.07803595e+02 4.02042865e-01
 1.62337457e-06 4.96733241e-06 8.10872196e-08]
2021-02-01 00:53:02,360 - pyswarms.single.local_best - INFO - Optimize for 500 iters with {'c1': 0.1, 'c2': 0.3, 'w': 0.9, 'k': 5, 'p': 2}
2021-02-01 00:53:29,506 - pyswarms.single.local_best - INFO - Optimization finished | best cost: 305.65607010809794, best pos: [6.03751491e-01 1.73975868e+00 1.40772607e+02 6.12560764e-01
 3.94048655e-06 6.81978280e-06 7.66184546e-06]
2021-02-01 00:53:29,567 - pyswarms.single.local_best - INFO - Optimize for 500 iters with {'c1': 0.1, 'c2': 0.3, 'w': 0.9, 'k': 5, 'p': 2}
2021-02-01 00:53:56,679 - pyswarms.single.local_best - INFO - Optimization finished | best cost: 290.951849778057, best pos: [1.59399442e+00 1.14119543e+00 1.17712281e+02 1.73777351e-01
 1.14493948e-06 2.02126703e-06 6.54112994e-07]
2021-02-01 00:53:56,737 - pyswarms.single.local_best - INFO - Optimize for 500 iters with {'c1': 0.1, 'c2': 0.3, 'w': 0.9, 'k': 5, 'p': 2}
2021-02-01 00:54:24,163 - pyswarms.single.local_best - INFO - Optimization finished | best cost: 283.14023894604173, best pos: [1.13590698e+00 8.80574356e-01 1.19225688e+02 3.29051831e-01
 2.46038351e-06 1.18807095e-06 7.58574332e-07]
2021-02-01 00:54:24,225 - pyswarms.single.local_best - INFO - Optimize for 500 iters with {'c1': 0.1, 'c2': 0.3, 'w': 0.9, 'k': 5, 'p': 2}
2021-02-01 00:54:49,804 - pyswarms.single.local_best - INFO - Optimization finished | best cost: 296.2459972752343, best pos: [1.32447218e+00 8.61363515e-01 1.19649673e+02 2.84799499e-01
 1.49201134e-06 1.80960334e-06 3.75738443e-07]
2021-02-01 00:54:49,870 - pyswarms.single.local_best - INFO - Optimize for 500 iters with {'c1': 0.1, 'c2': 0.3, 'w': 0.9, 'k': 5, 'p': 2}
2021-02-01 00:55:15,389 - pyswarms.single.local_best - INFO - Optimization finished | best cost: 297.7147929804041, best pos: [6.48424377e-01 1.55778214e+00 1.40283663e+02 5.68511299e-01
 1.27874935e-06 4.54358179e-06 7.90788009e-06]
2021-02-01 00:55:15,457 - pyswarms.single.local_best - INFO - Optimize for 500 iters with {'c1': 0.1, 'c2': 0.3, 'w': 0.9, 'k': 5, 'p': 2}
2021-02-01 00:55:41,898 - pyswarms.single.local_best - INFO - Optimization finished | best cost: 300.3526288410686, best pos: [1.85651479e+00 1.35505800e+00 1.23014999e+02 8.80303235e-02
 1.66782060e-06 3.47445736e-06 7.00287758e-07]
2021-02-01 00:55:41,962 - pyswarms.single.local_best - INFO - Optimize for 500 iters with {'c1': 0.1, 'c2': 0.3, 'w': 0.9, 'k': 5, 'p': 2}
2021-02-01 00:56:07,926 - pyswarms.single.local_best - INFO - Optimization finished | best cost: 285.51230168968345, best pos: [1.07736129e+00 9.22239022e-01 1.13232563e+02 3.34350724e-01
 4.88560851e-07 1.27961725e-06 2.19238423e-06]
2021-02-01 00:56:07,996 - pyswarms.single.local_best - INFO - Optimize for 500 iters with {'c1': 0.1, 'c2': 0.3, 'w': 0.9, 'k': 5, 'p': 2}
2021-02-01 00:56:33,140 - pyswarms.single.local_best - INFO - Optimization finished | best cost: 333.72651352399964, best pos: [1.00002088e+00 1.82619756e+00 1.38395074e+02 2.77471036e-01
 4.74926237e-06 3.44715922e-06 4.15103138e-06]
2021-02-01 00:56:33,207 - pyswarms.single.local_best - INFO - Optimize for 500 iters with {'c1': 0.1, 'c2': 0.3, 'w': 0.9, 'k': 5, 'p': 2}
2021-02-01 00:56:59,274 - pyswarms.single.local_best - INFO - Optimization finished | best cost: 306.2970032990397, best pos: [1.08658192e+00 8.99593076e-01 1.08870358e+02 3.51206257e-01
 3.15197828e-06 2.55592319e-06 8.04075469e-07]
2021-02-01 00:56:59,326 - pyswarms.single.local_best - INFO - Optimize for 500 iters with {'c1': 0.1, 'c2': 0.3, 'w': 0.9, 'k': 5, 'p': 2}
2021-02-01 00:57:26,788 - pyswarms.single.local_best - INFO - Optimization finished | best cost: 252.61241394677268, best pos: [1.87290967e+00 1.38466436e+00 1.14755975e+02 1.03996472e-01
 2.60000093e-06 3.98427703e-06 3.30820992e-07]
2021-02-01 00:57:26,849 - pyswarms.single.local_best - INFO - Optimize for 500 iters with {'c1': 0.1, 'c2': 0.3, 'w': 0.9, 'k': 5, 'p': 2}
2021-02-01 00:57:52,170 - pyswarms.single.local_best - INFO - Optimization finished | best cost: 323.85906492977665, best pos: [8.57046362e-01 1.59954258e+00 1.37492881e+02 3.38236211e-01
 3.28718977e-06 5.53155551e-06 7.21316643e-06]
2021-02-01 00:57:52,242 - pyswarms.single.local_best - INFO - Optimize for 500 iters with {'c1': 0.1, 'c2': 0.3, 'w': 0.9, 'k': 5, 'p': 2}
2021-02-01 00:58:19,482 - pyswarms.single.local_best - INFO - Optimization finished | best cost: 296.74912508365986, best pos: [7.77018902e-01 1.95398935e+00 1.41497584e+02 4.56112279e-01
 1.47988058e-07 3.90005199e-06 5.66777424e-06]
2021-02-01 00:58:19,545 - pyswarms.single.local_best - INFO - Optimize for 500 iters with {'c1': 0.1, 'c2': 0.3, 'w': 0.9, 'k': 5, 'p': 2}
2021-02-01 00:58:47,130 - pyswarms.single.local_best - INFO - Optimization finished | best cost: 256.8269256194973, best pos: [1.71531451e+00 1.28568453e+00 1.15913097e+02 1.43579762e-01
 9.78735910e-07 1.20050850e-06 6.53895769e-07]
2021-02-01 00:58:47,192 - pyswarms.single.local_best - INFO - Optimize for 500 iters with {'c1': 0.1, 'c2': 0.3, 'w': 0.9, 'k': 5, 'p': 2}
2021-02-01 00:59:14,291 - pyswarms.single.local_best - INFO - Optimization finished | best cost: 300.8683421342074, best pos: [6.01134650e-01 1.33858100e+00 1.40349164e+02 6.50460812e-01
 2.23221966e-06 7.61370678e-06 4.33443631e-06]
2021-02-01 00:59:14,354 - pyswarms.single.local_best - INFO - Optimize for 500 iters with {'c1': 0.1, 'c2': 0.3, 'w': 0.9, 'k': 5, 'p': 2}
2021-02-01 00:59:40,622 - pyswarms.single.local_best - INFO - Optimization finished | best cost: 339.26694600150273, best pos: [1.11741354e+00 1.88424079e+00 1.38216942e+02 2.16161772e-01
 1.89384813e-06 5.70826033e-06 4.70816945e-06]
2021-02-01 00:59:40,688 - pyswarms.single.local_best - INFO - Optimize for 500 iters with {'c1': 0.1, 'c2': 0.3, 'w': 0.9, 'k': 5, 'p': 2}
2021-02-01 01:00:07,398 - pyswarms.single.local_best - INFO - Optimization finished | best cost: 308.3884176851631, best pos: [9.10585858e-01 1.51689986e+00 1.39453394e+02 3.45296829e-01
 3.10197058e-07 1.27771955e-06 5.46282563e-06]
2021-02-01 01:00:07,460 - pyswarms.single.local_best - INFO - Optimize for 500 iters with {'c1': 0.1, 'c2': 0.3, 'w': 0.9, 'k': 5, 'p': 2}
2021-02-01 01:00:35,795 - pyswarms.single.local_best - INFO - Optimization finished | best cost: 280.05901185796034, best pos: [1.49965218e+00 1.06946670e+00 1.13989965e+02 2.13317950e-01
 9.45234163e-07 3.81355214e-06 3.09808093e-07]
2021-02-01 01:00:35,858 - pyswarms.single.local_best - INFO - Optimize for 500 iters with {'c1': 0.1, 'c2': 0.3, 'w': 0.9, 'k': 5, 'p': 2}
2021-02-01 01:01:02,767 - pyswarms.single.local_best - INFO - Optimization finished | best cost: 304.66360871219626, best pos: [9.13485900e-01 1.72711757e+00 1.38175292e+02 3.21048859e-01
 3.81300173e-06 1.71979778e-06 5.66757950e-06]
2021-02-01 01:01:02,833 - pyswarms.single.local_best - INFO - Optimize for 500 iters with {'c1': 0.1, 'c2': 0.3, 'w': 0.9, 'k': 5, 'p': 2}
2021-02-01 01:01:29,353 - pyswarms.single.local_best - INFO - Optimization finished | best cost: 275.16119426151033, best pos: [1.22930595e+00 7.77289919e-01 1.12816656e+02 4.32529460e-01
 5.03317232e-07 1.75661596e-08 3.40287596e-07]
2021-02-01 01:01:29,412 - pyswarms.single.local_best - INFO - Optimize for 500 iters with {'c1': 0.1, 'c2': 0.3, 'w': 0.9, 'k': 5, 'p': 2}
2021-02-01 01:01:56,551 - pyswarms.single.local_best - INFO - Optimization finished | best cost: 294.9069758093622, best pos: [6.29166212e-01 1.74721739e+00 1.41186735e+02 6.54242984e-01
 8.81934766e-07 3.97289063e-06 4.27414554e-06]
2021-02-01 01:01:56,610 - pyswarms.single.local_best - INFO - Optimize for 500 iters with {'c1': 0.1, 'c2': 0.3, 'w': 0.9, 'k': 5, 'p': 2}
2021-02-01 01:02:23,900 - pyswarms.single.local_best - INFO - Optimization finished | best cost: 284.14479134630534, best pos: [1.05735709e+00 7.31980036e-01 1.17677955e+02 4.02825169e-01
 2.39634848e-06 2.37403226e-06 3.55352422e-07]
2021-02-01 01:02:23,965 - pyswarms.single.local_best - INFO - Optimize for 500 iters with {'c1': 0.1, 'c2': 0.3, 'w': 0.9, 'k': 5, 'p': 2}
2021-02-01 01:02:51,567 - pyswarms.single.local_best - INFO - Optimization finished | best cost: 291.5105629705133, best pos: [1.50883235e+00 1.07762222e+00 1.06377844e+02 2.47560573e-01
 2.42677212e-06 1.68093298e-06 1.16588518e-08]
2021-02-01 01:02:51,630 - pyswarms.single.local_best - INFO - Optimize for 500 iters with {'c1': 0.1, 'c2': 0.3, 'w': 0.9, 'k': 5, 'p': 2}
2021-02-01 01:03:20,052 - pyswarms.single.local_best - INFO - Optimization finished | best cost: 310.49424876551006, best pos: [8.88740788e-01 1.48535347e+00 1.37935281e+02 3.47417969e-01
 2.81985026e-06 5.98550123e-07 6.33377207e-06]
2021-02-01 01:03:20,115 - pyswarms.single.local_best - INFO - Optimize for 500 iters with {'c1': 0.1, 'c2': 0.3, 'w': 0.9, 'k': 5, 'p': 2}
2021-02-01 01:03:47,047 - pyswarms.single.local_best - INFO - Optimization finished | best cost: 295.2059305310369, best pos: [6.62730752e-01 9.71766898e-01 1.37618912e+02 5.56025738e-01
 3.72998514e-07 6.35666682e-06 6.54099848e-06]
2021-02-01 01:03:47,108 - pyswarms.single.local_best - INFO - Optimize for 500 iters with {'c1': 0.1, 'c2': 0.3, 'w': 0.9, 'k': 5, 'p': 2}
2021-02-01 01:04:12,523 - pyswarms.single.local_best - INFO - Optimization finished | best cost: 329.1973218388767, best pos: [8.46917040e-01 1.57147102e+00 1.38465321e+02 3.59958873e-01
 4.57757903e-07 4.35927934e-06 7.70232617e-06]
2021-02-01 01:04:12,581 - pyswarms.single.local_best - INFO - Optimize for 500 iters with {'c1': 0.1, 'c2': 0.3, 'w': 0.9, 'k': 5, 'p': 2}
2021-02-01 01:04:39,952 - pyswarms.single.local_best - INFO - Optimization finished | best cost: 285.89978724679327, best pos: [1.27764006e+00 1.87616882e+00 1.38289346e+02 1.72009177e-01
 4.96431991e-07 3.01584776e-06 3.37177431e-06]
2021-02-01 01:04:40,020 - pyswarms.single.local_best - INFO - Optimize for 500 iters with {'c1': 0.1, 'c2': 0.3, 'w': 0.9, 'k': 5, 'p': 2}
2021-02-01 01:05:08,084 - pyswarms.single.local_best - INFO - Optimization finished | best cost: 295.8787605931332, best pos: [7.66802892e-01 1.59068561e+00 1.38746102e+02 4.50812058e-01
 2.27214259e-06 4.02618849e-06 5.06570785e-06]
2021-02-01 01:05:08,150 - pyswarms.single.local_best - INFO - Optimize for 500 iters with {'c1': 0.1, 'c2': 0.3, 'w': 0.9, 'k': 5, 'p': 2}
2021-02-01 01:05:36,297 - pyswarms.single.local_best - INFO - Optimization finished | best cost: 289.69546017691516, best pos: [1.40152915e+00 9.16773131e-01 1.11436801e+02 2.75576540e-01
 1.23557298e-06 3.02121194e-06 2.58835758e-07]
2021-02-01 01:05:36,363 - pyswarms.single.local_best - INFO - Optimize for 500 iters with {'c1': 0.1, 'c2': 0.3, 'w': 0.9, 'k': 5, 'p': 2}
2021-02-01 01:06:04,472 - pyswarms.single.local_best - INFO - Optimization finished | best cost: 288.72689285419057, best pos: [6.38137593e-01 1.68992580e+00 1.40285558e+02 5.86711236e-01
 3.91015143e-06 4.70296154e-06 5.97476327e-06]
2021-02-01 01:06:04,538 - pyswarms.single.local_best - INFO - Optimize for 500 iters with {'c1': 0.1, 'c2': 0.3, 'w': 0.9, 'k': 5, 'p': 2}
2021-02-01 01:06:30,366 - pyswarms.single.local_best - INFO - Optimization finished | best cost: 306.6532373235252, best pos: [6.97199294e-01 1.21082315e+00 1.38507117e+02 5.17972195e-01
 1.26599154e-06 2.80091996e-06 7.00546288e-06]
2021-02-01 01:06:30,417 - pyswarms.single.local_best - INFO - Optimize for 500 iters with {'c1': 0.1, 'c2': 0.3, 'w': 0.9, 'k': 5, 'p': 2}
2021-02-01 01:06:56,545 - pyswarms.single.local_best - INFO - Optimization finished | best cost: 304.1649724014779, best pos: [1.68127205e+00 1.42622309e+00 1.06910499e+02 1.21743946e-01
 4.12003807e-06 4.44839516e-06 5.43191129e-07]
2021-02-01 01:06:56,608 - pyswarms.single.local_best - INFO - Optimize for 500 iters with {'c1': 0.1, 'c2': 0.3, 'w': 0.9, 'k': 5, 'p': 2}
2021-02-01 01:07:22,592 - pyswarms.single.local_best - INFO - Optimization finished | best cost: 277.76975364354473, best pos: [1.21601619e+00 9.36323158e-01 1.08098275e+02 3.08035693e-01
 4.82931336e-06 1.74778782e-06 9.81476735e-08]
2021-02-01 01:07:22,658 - pyswarms.single.local_best - INFO - Optimize for 500 iters with {'c1': 0.1, 'c2': 0.3, 'w': 0.9, 'k': 5, 'p': 2}
2021-02-01 01:07:50,061 - pyswarms.single.local_best - INFO - Optimization finished | best cost: 297.3536672575783, best pos: [1.52438000e+00 1.09969483e+00 1.16923211e+02 1.98188459e-01
 5.72868910e-07 1.82987668e-06 7.46197774e-07]
2021-02-01 01:07:50,125 - pyswarms.single.local_best - INFO - Optimize for 500 iters with {'c1': 0.1, 'c2': 0.3, 'w': 0.9, 'k': 5, 'p': 2}
2021-02-01 01:08:18,939 - pyswarms.single.local_best - INFO - Optimization finished | best cost: 277.51827431170875, best pos: [1.44661992e+00 1.07116553e+00 1.10475141e+02 2.15900405e-01
 1.50949194e-06 6.33094580e-06 2.84408136e-07]
2021-02-01 01:08:19,002 - pyswarms.single.local_best - INFO - Optimize for 500 iters with {'c1': 0.1, 'c2': 0.3, 'w': 0.9, 'k': 5, 'p': 2}
2021-02-01 01:08:45,803 - pyswarms.single.local_best - INFO - Optimization finished | best cost: 303.498514267927, best pos: [9.68206532e-01 1.91662607e+00 1.38589666e+02 2.80765343e-01
 5.15172844e-06 4.78042676e-06 5.00433083e-06]
2021-02-01 01:08:45,867 - pyswarms.single.local_best - INFO - Optimize for 500 iters with {'c1': 0.1, 'c2': 0.3, 'w': 0.9, 'k': 5, 'p': 2}
2021-02-01 01:09:12,277 - pyswarms.single.local_best - INFO - Optimization finished | best cost: 295.59981466886956, best pos: [1.28922251e+00 8.53134573e-01 1.07328331e+02 3.62773146e-01
 1.19331167e-06 1.54027411e-06 2.57846033e-07]
2021-02-01 01:09:12,338 - pyswarms.single.local_best - INFO - Optimize for 500 iters with {'c1': 0.1, 'c2': 0.3, 'w': 0.9, 'k': 5, 'p': 2}
2021-02-01 01:09:38,349 - pyswarms.single.local_best - INFO - Optimization finished | best cost: 292.88446316430293, best pos: [1.16258525e+00 7.84083418e-01 1.05101844e+02 4.11631823e-01
 1.91628511e-07 3.41274800e-06 3.96960185e-07]
2021-02-01 01:09:38,408 - pyswarms.single.local_best - INFO - Optimize for 500 iters with {'c1': 0.1, 'c2': 0.3, 'w': 0.9, 'k': 5, 'p': 2}
2021-02-01 01:10:04,964 - pyswarms.single.local_best - INFO - Optimization finished | best cost: 292.9272033836816, best pos: [6.73211075e-01 1.97753980e+00 1.41169840e+02 5.89845433e-01
 2.06989522e-06 2.48765790e-06 5.16675834e-06]
2021-02-01 01:10:05,030 - pyswarms.single.local_best - INFO - Optimize for 500 iters with {'c1': 0.1, 'c2': 0.3, 'w': 0.9, 'k': 5, 'p': 2}
2021-02-01 01:10:31,913 - pyswarms.single.local_best - INFO - Optimization finished | best cost: 280.05259874725186, best pos: [1.17672680e+00 8.21412546e-01 1.10224902e+02 3.52447238e-01
 8.17219644e-07 3.97469931e-08 1.82964482e-06]
2021-02-01 01:10:31,977 - pyswarms.single.local_best - INFO - Optimize for 500 iters with {'c1': 0.1, 'c2': 0.3, 'w': 0.9, 'k': 5, 'p': 2}
2021-02-01 01:10:58,671 - pyswarms.single.local_best - INFO - Optimization finished | best cost: 287.55187741821794, best pos: [1.39549348e+00 1.00859334e+00 1.15051949e+02 2.31065876e-01
 2.44601070e-06 2.81504117e-06 3.60073659e-07]
2021-02-01 01:10:58,733 - pyswarms.single.local_best - INFO - Optimize for 500 iters with {'c1': 0.1, 'c2': 0.3, 'w': 0.9, 'k': 5, 'p': 2}
2021-02-01 01:11:25,380 - pyswarms.single.local_best - INFO - Optimization finished | best cost: 294.86875333156036, best pos: [1.77434286e+00 1.24089937e+00 1.09515337e+02 1.71338071e-01
 1.22827661e-06 3.17912452e-06 1.55590293e-07]
2021-02-01 01:11:25,444 - pyswarms.single.local_best - INFO - Optimize for 500 iters with {'c1': 0.1, 'c2': 0.3, 'w': 0.9, 'k': 5, 'p': 2}
2021-02-01 01:11:51,713 - pyswarms.single.local_best - INFO - Optimization finished | best cost: 284.55174299293543, best pos: [8.15224620e-01 1.56712649e+00 1.38223717e+02 3.90731378e-01
 7.83520906e-07 7.35659567e-06 5.21594837e-06]
2021-02-01 01:11:51,782 - pyswarms.single.local_best - INFO - Optimize for 500 iters with {'c1': 0.1, 'c2': 0.3, 'w': 0.9, 'k': 5, 'p': 2}
2021-02-01 01:12:18,734 - pyswarms.single.local_best - INFO - Optimization finished | best cost: 288.21097750602746, best pos: [1.18313691e+00 8.60073415e-01 1.07832146e+02 3.82991011e-01
 4.53668948e-07 1.27807247e-06 7.26450437e-07]
2021-02-01 01:12:18,797 - pyswarms.single.local_best - INFO - Optimize for 500 iters with {'c1': 0.1, 'c2': 0.3, 'w': 0.9, 'k': 5, 'p': 2}
2021-02-01 01:12:45,244 - pyswarms.single.local_best - INFO - Optimization finished | best cost: 304.80476247776994, best pos: [6.40858884e-01 1.98231751e+00 1.41484627e+02 6.04121687e-01
 5.83300508e-06 2.62760123e-06 5.01152054e-06]
2021-02-01 01:12:45,307 - pyswarms.single.local_best - INFO - Optimize for 500 iters with {'c1': 0.1, 'c2': 0.3, 'w': 0.9, 'k': 5, 'p': 2}
2021-02-01 01:13:12,785 - pyswarms.single.local_best - INFO - Optimization finished | best cost: 287.9790143276339, best pos: [9.63508048e-01 1.73419431e+00 1.38432425e+02 2.94344390e-01
 6.08349802e-07 3.39368786e-06 5.71831086e-06]
2021-02-01 01:13:12,850 - pyswarms.single.local_best - INFO - Optimize for 500 iters with {'c1': 0.1, 'c2': 0.3, 'w': 0.9, 'k': 5, 'p': 2}
2021-02-01 01:13:39,626 - pyswarms.single.local_best - INFO - Optimization finished | best cost: 289.47236218886354, best pos: [1.00376112e+00 7.85462612e-01 1.04846294e+02 4.45584252e-01
 1.00274544e-06 4.70150280e-06 2.63577187e-07]
2021-02-01 01:13:39,687 - pyswarms.single.local_best - INFO - Optimize for 500 iters with {'c1': 0.1, 'c2': 0.3, 'w': 0.9, 'k': 5, 'p': 2}
2021-02-01 01:14:04,694 - pyswarms.single.local_best - INFO - Optimization finished | best cost: 299.82386016645603, best pos: [9.65671181e-01 1.84757063e+00 1.38362802e+02 2.87376140e-01
 4.21062267e-06 2.85917009e-06 5.11020684e-06]
2021-02-01 01:14:04,759 - pyswarms.single.local_best - INFO - Optimize for 500 iters with {'c1': 0.1, 'c2': 0.3, 'w': 0.9, 'k': 5, 'p': 2}
2021-02-01 01:14:30,568 - pyswarms.single.local_best - INFO - Optimization finished | best cost: 316.6171230509285, best pos: [7.63329857e-01 1.45844077e+00 1.38862282e+02 4.42060420e-01
 1.83685270e-07 5.82836757e-06 6.89850464e-06]
2021-02-01 01:14:30,629 - pyswarms.single.local_best - INFO - Optimize for 500 iters with {'c1': 0.1, 'c2': 0.3, 'w': 0.9, 'k': 5, 'p': 2}
2021-02-01 01:14:57,533 - pyswarms.single.local_best - INFO - Optimization finished | best cost: 321.8125633274388, best pos: [1.49255351e+00 9.75374421e-01 1.08473768e+02 2.60666761e-01
 3.29014019e-06 1.06670976e-06 5.15581545e-08]
2021-02-01 01:14:57,597 - pyswarms.single.local_best - INFO - Optimize for 500 iters with {'c1': 0.1, 'c2': 0.3, 'w': 0.9, 'k': 5, 'p': 2}
2021-02-01 01:15:24,135 - pyswarms.single.local_best - INFO - Optimization finished | best cost: 295.03484925378314, best pos: [1.17526109e+00 7.22920734e-01 1.09189468e+02 4.43359930e-01
 1.80249925e-06 3.74419108e-07 3.17116714e-07]
2021-02-01 01:15:24,198 - pyswarms.single.local_best - INFO - Optimize for 500 iters with {'c1': 0.1, 'c2': 0.3, 'w': 0.9, 'k': 5, 'p': 2}
2021-02-01 01:15:49,922 - pyswarms.single.local_best - INFO - Optimization finished | best cost: 298.42373097528673, best pos: [8.68939274e-01 1.77311946e+00 1.39856627e+02 3.77033846e-01
 4.40546299e-08 2.87104999e-06 5.54360410e-06]
2021-02-01 01:15:49,987 - pyswarms.single.local_best - INFO - Optimize for 500 iters with {'c1': 0.1, 'c2': 0.3, 'w': 0.9, 'k': 5, 'p': 2}
2021-02-01 01:16:17,534 - pyswarms.single.local_best - INFO - Optimization finished | best cost: 317.5566411072981, best pos: [7.14124995e-01 1.56941929e+00 1.38910874e+02 4.94064165e-01
 1.26022531e-06 7.65968808e-06 5.09417463e-06]
2021-02-01 01:16:17,610 - pyswarms.single.local_best - INFO - Optimize for 500 iters with {'c1': 0.1, 'c2': 0.3, 'w': 0.9, 'k': 5, 'p': 2}
2021-02-01 01:16:45,382 - pyswarms.single.local_best - INFO - Optimization finished | best cost: 312.30429593475947, best pos: [1.15513141e+00 1.78721691e+00 1.36245428e+02 1.84733875e-01
 5.51983007e-09 4.51503341e-06 6.22217672e-06]
2021-02-01 01:16:45,448 - pyswarms.single.local_best - INFO - Optimize for 500 iters with {'c1': 0.1, 'c2': 0.3, 'w': 0.9, 'k': 5, 'p': 2}
2021-02-01 01:17:13,216 - pyswarms.single.local_best - INFO - Optimization finished | best cost: 285.810457157279, best pos: [1.16138730e+00 9.15459029e-01 1.10843177e+02 3.14738952e-01
 2.42856500e-06 1.47397326e-06 1.32419146e-06]
2021-02-01 01:17:13,279 - pyswarms.single.local_best - INFO - Optimize for 500 iters with {'c1': 0.1, 'c2': 0.3, 'w': 0.9, 'k': 5, 'p': 2}
2021-02-01 01:17:39,195 - pyswarms.single.local_best - INFO - Optimization finished | best cost: 308.66643824557923, best pos: [7.26101231e-01 1.77624064e+00 1.41177207e+02 5.30086059e-01
 3.45447501e-06 1.18638819e-06 3.72842401e-06]
2021-02-01 01:17:39,265 - pyswarms.single.local_best - INFO - Optimize for 500 iters with {'c1': 0.1, 'c2': 0.3, 'w': 0.9, 'k': 5, 'p': 2}
2021-02-01 01:18:05,457 - pyswarms.single.local_best - INFO - Optimization finished | best cost: 293.0181839133564, best pos: [9.31436759e-01 7.00368992e-01 1.07981119e+02 5.32332093e-01
 3.40898939e-06 4.47304819e-07 4.39605481e-07]
2021-02-01 01:18:05,518 - pyswarms.single.local_best - INFO - Optimize for 500 iters with {'c1': 0.1, 'c2': 0.3, 'w': 0.9, 'k': 5, 'p': 2}
2021-02-01 01:18:31,202 - pyswarms.single.local_best - INFO - Optimization finished | best cost: 298.9893888229645, best pos: [1.13109430e+00 8.80989010e-01 1.19919765e+02 3.27669561e-01
 9.29704308e-08 2.73671399e-06 1.13617737e-06]
2021-02-01 01:18:31,261 - pyswarms.single.local_best - INFO - Optimize for 500 iters with {'c1': 0.1, 'c2': 0.3, 'w': 0.9, 'k': 5, 'p': 2}
2021-02-01 01:18:59,635 - pyswarms.single.local_best - INFO - Optimization finished | best cost: 318.2211589168498, best pos: [1.37947282e+00 9.33731197e-01 1.10422352e+02 2.95765576e-01
 7.02558495e-07 2.29317744e-06 2.84135914e-07]
2021-02-01 01:18:59,698 - pyswarms.single.local_best - INFO - Optimize for 500 iters with {'c1': 0.1, 'c2': 0.3, 'w': 0.9, 'k': 5, 'p': 2}
2021-02-01 01:19:27,466 - pyswarms.single.local_best - INFO - Optimization finished | best cost: 285.3404511713212, best pos: [1.33521909e+00 9.81635256e-01 1.05543026e+02 2.85294896e-01
 4.53039437e-06 9.75359237e-07 1.68220311e-07]
2021-02-01 01:19:27,535 - pyswarms.single.local_best - INFO - Optimize for 500 iters with {'c1': 0.1, 'c2': 0.3, 'w': 0.9, 'k': 5, 'p': 2}
2021-02-01 01:19:54,616 - pyswarms.single.local_best - INFO - Optimization finished | best cost: 306.57486732079343, best pos: [1.25760490e+00 1.03339202e+00 1.09204677e+02 2.71044314e-01
 1.96048700e-06 2.54446297e-06 1.03921394e-06]
2021-02-01 01:19:54,678 - pyswarms.single.local_best - INFO - Optimize for 500 iters with {'c1': 0.1, 'c2': 0.3, 'w': 0.9, 'k': 5, 'p': 2}
2021-02-01 01:20:20,910 - pyswarms.single.local_best - INFO - Optimization finished | best cost: 298.63615892969534, best pos: [8.60778655e-01 1.99087091e+00 1.40588983e+02 3.67236549e-01
 3.64400519e-06 2.19078872e-06 5.62741882e-06]
2021-02-01 01:20:20,975 - pyswarms.single.local_best - INFO - Optimize for 500 iters with {'c1': 0.1, 'c2': 0.3, 'w': 0.9, 'k': 5, 'p': 2}
2021-02-01 01:20:48,393 - pyswarms.single.local_best - INFO - Optimization finished | best cost: 291.8686464902716, best pos: [1.75550364e+00 1.32903477e+00 1.10062515e+02 1.36442519e-01
 4.29751486e-06 1.47221853e-07 4.28517704e-07]
2021-02-01 01:20:48,446 - pyswarms.single.local_best - INFO - Optimize for 500 iters with {'c1': 0.1, 'c2': 0.3, 'w': 0.9, 'k': 5, 'p': 2}
2021-02-01 01:21:16,446 - pyswarms.single.local_best - INFO - Optimization finished | best cost: 321.5329014712825, best pos: [6.61299532e-01 1.99307826e+00 1.41033749e+02 5.60802534e-01
 2.04077210e-06 4.57128771e-06 7.27736682e-06]
2021-02-01 01:21:16,508 - pyswarms.single.local_best - INFO - Optimize for 500 iters with {'c1': 0.1, 'c2': 0.3, 'w': 0.9, 'k': 5, 'p': 2}
2021-02-01 01:21:42,287 - pyswarms.single.local_best - INFO - Optimization finished | best cost: 290.70406878134526, best pos: [9.36096271e-01 1.45990349e+00 1.37651696e+02 3.06172082e-01
 2.25070590e-07 1.76060085e-06 7.02571670e-06]
2021-02-01 01:21:42,349 - pyswarms.single.local_best - INFO - Optimize for 500 iters with {'c1': 0.1, 'c2': 0.3, 'w': 0.9, 'k': 5, 'p': 2}
2021-02-01 01:22:09,852 - pyswarms.single.local_best - INFO - Optimization finished | best cost: 311.30414195438357, best pos: [8.14353378e-01 1.42532261e+00 1.40940249e+02 4.22656034e-01
 7.52931301e-07 5.44765425e-06 4.79908840e-06]
2021-02-01 01:22:09,916 - pyswarms.single.local_best - INFO - Optimize for 500 iters with {'c1': 0.1, 'c2': 0.3, 'w': 0.9, 'k': 5, 'p': 2}
2021-02-01 01:22:35,842 - pyswarms.single.local_best - INFO - Optimization finished | best cost: 297.55147023218746, best pos: [1.01733890e+00 1.88239533e+00 1.38235675e+02 2.73821622e-01
 1.86799703e-06 4.56130188e-06 3.76507472e-06]
2021-02-01 01:22:35,906 - pyswarms.single.local_best - INFO - Optimize for 500 iters with {'c1': 0.1, 'c2': 0.3, 'w': 0.9, 'k': 5, 'p': 2}
2021-02-01 01:23:03,362 - pyswarms.single.local_best - INFO - Optimization finished | best cost: 312.10655270785287, best pos: [1.47951015e+00 1.09330696e+00 1.09536017e+02 2.26450765e-01
 3.95049564e-06 1.56056964e-06 1.83163106e-07]
2021-02-01 01:23:03,426 - pyswarms.single.local_best - INFO - Optimize for 500 iters with {'c1': 0.1, 'c2': 0.3, 'w': 0.9, 'k': 5, 'p': 2}
2021-02-01 01:23:29,758 - pyswarms.single.local_best - INFO - Optimization finished | best cost: 291.112487029121, best pos: [1.14758714e+00 7.71417166e-01 1.16390736e+02 3.58323003e-01
 1.55930388e-06 9.83558726e-07 1.02277505e-06]
2021-02-01 01:23:29,810 - pyswarms.single.local_best - INFO - Optimize for 500 iters with {'c1': 0.1, 'c2': 0.3, 'w': 0.9, 'k': 5, 'p': 2}
2021-02-01 01:23:56,571 - pyswarms.single.local_best - INFO - Optimization finished | best cost: 319.165580695714, best pos: [6.43466573e-01 1.36207103e+00 1.40016954e+02 5.79640831e-01
 1.68363292e-06 6.38266246e-06 6.81598901e-06]
2021-02-01 01:23:56,638 - pyswarms.single.local_best - INFO - Optimize for 500 iters with {'c1': 0.1, 'c2': 0.3, 'w': 0.9, 'k': 5, 'p': 2}
2021-02-01 01:24:24,768 - pyswarms.single.local_best - INFO - Optimization finished | best cost: 323.82989512566957, best pos: [6.72030786e-01 1.16325511e+00 1.38295750e+02 5.51907552e-01
 3.36143400e-06 5.14716125e-06 4.64508644e-06]
2021-02-01 01:24:24,823 - pyswarms.single.local_best - INFO - Optimize for 500 iters with {'c1': 0.1, 'c2': 0.3, 'w': 0.9, 'k': 5, 'p': 2}
2021-02-01 01:24:50,718 - pyswarms.single.local_best - INFO - Optimization finished | best cost: 289.2509656692743, best pos: [8.68513631e-01 6.97485527e-01 1.14524884e+02 5.19376339e-01
 2.29963940e-06 1.87864163e-07 1.78516939e-06]
2021-02-01 01:24:50,773 - pyswarms.single.local_best - INFO - Optimize for 500 iters with {'c1': 0.1, 'c2': 0.3, 'w': 0.9, 'k': 5, 'p': 2}
2021-02-01 01:25:16,978 - pyswarms.single.local_best - INFO - Optimization finished | best cost: 266.7868187169562, best pos: [1.04525329e+00 1.73748050e+00 1.38535937e+02 2.66948478e-01
 4.58475815e-06 3.36470279e-06 2.45533225e-06]
2021-02-01 01:25:17,043 - pyswarms.single.local_best - INFO - Optimize for 500 iters with {'c1': 0.1, 'c2': 0.3, 'w': 0.9, 'k': 5, 'p': 2}
2021-02-01 01:25:43,876 - pyswarms.single.local_best - INFO - Optimization finished | best cost: 312.66316967157286, best pos: [8.26701402e-01 1.62301899e+00 1.38359272e+02 3.82042638e-01
 1.83745686e-07 4.84016466e-06 6.91059824e-06]
2021-02-01 01:25:43,940 - pyswarms.single.local_best - INFO - Optimize for 500 iters with {'c1': 0.1, 'c2': 0.3, 'w': 0.9, 'k': 5, 'p': 2}
2021-02-01 01:26:10,009 - pyswarms.single.local_best - INFO - Optimization finished | best cost: 308.5513156663329, best pos: [1.13110109e+00 8.32205168e-01 1.06099705e+02 3.78491714e-01
 3.50387854e-06 1.45769498e-06 5.43909695e-07]
2021-02-01 01:26:10,072 - pyswarms.single.local_best - INFO - Optimize for 500 iters with {'c1': 0.1, 'c2': 0.3, 'w': 0.9, 'k': 5, 'p': 2}
2021-02-01 01:26:37,223 - pyswarms.single.local_best - INFO - Optimization finished | best cost: 283.81643274027516, best pos: [6.59771563e-01 1.08980234e+00 1.41186603e+02 5.62283287e-01
 1.03655994e-06 6.24032931e-06 6.88237006e-06]
2021-02-01 01:26:37,278 - pyswarms.single.local_best - INFO - Optimize for 500 iters with {'c1': 0.1, 'c2': 0.3, 'w': 0.9, 'k': 5, 'p': 2}
2021-02-01 01:27:02,661 - pyswarms.single.local_best - INFO - Optimization finished | best cost: 280.4855054824493, best pos: [1.16527798e+00 9.77601996e-01 1.19772365e+02 2.90704165e-01
 2.16688372e-07 4.49112748e-07 2.09315416e-06]
2021-02-01 01:27:02,725 - pyswarms.single.local_best - INFO - Optimize for 500 iters with {'c1': 0.1, 'c2': 0.3, 'w': 0.9, 'k': 5, 'p': 2}
2021-02-01 01:27:31,093 - pyswarms.single.local_best - INFO - Optimization finished | best cost: 291.44157650013915, best pos: [1.18803619e+00 8.95265453e-01 1.24524300e+02 2.76577066e-01
 1.27331274e-06 6.13660176e-08 1.94928224e-06]
2021-02-01 01:27:31,148 - pyswarms.single.local_best - INFO - Optimize for 500 iters with {'c1': 0.1, 'c2': 0.3, 'w': 0.9, 'k': 5, 'p': 2}
2021-02-01 01:27:57,958 - pyswarms.single.local_best - INFO - Optimization finished | best cost: 291.90228431117606, best pos: [1.10588785e+00 8.55847928e-01 1.08189995e+02 3.64885443e-01
 2.47903635e-06 2.25733382e-06 8.97286967e-07]
2021-02-01 01:27:58,027 - pyswarms.single.local_best - INFO - Optimize for 500 iters with {'c1': 0.1, 'c2': 0.3, 'w': 0.9, 'k': 5, 'p': 2}
2021-02-01 01:28:26,375 - pyswarms.single.local_best - INFO - Optimization finished | best cost: 300.84530600699685, best pos: [7.73790266e-01 1.40198097e+00 1.41003246e+02 4.46158076e-01
 8.94714092e-07 4.94164148e-06 5.82117450e-06]
2021-02-01 01:28:26,437 - pyswarms.single.local_best - INFO - Optimize for 500 iters with {'c1': 0.1, 'c2': 0.3, 'w': 0.9, 'k': 5, 'p': 2}
2021-02-01 01:28:52,556 - pyswarms.single.local_best - INFO - Optimization finished | best cost: 307.14370158511224, best pos: [1.94995823e+00 1.35300160e+00 1.15629335e+02 1.09011686e-01
 2.80126579e-06 1.43119918e-06 2.09693779e-07]
2021-02-01 01:28:52,622 - pyswarms.single.local_best - INFO - Optimize for 500 iters with {'c1': 0.1, 'c2': 0.3, 'w': 0.9, 'k': 5, 'p': 2}
2021-02-01 01:29:19,412 - pyswarms.single.local_best - INFO - Optimization finished | best cost: 324.7443849682089, best pos: [1.12124895e+00 1.77871096e+00 1.36881451e+02 2.12413076e-01
 2.18037443e-06 8.10072519e-07 4.84271502e-06]
2021-02-01 01:29:19,472 - pyswarms.single.local_best - INFO - Optimize for 500 iters with {'c1': 0.1, 'c2': 0.3, 'w': 0.9, 'k': 5, 'p': 2}
2021-02-01 01:29:46,129 - pyswarms.single.local_best - INFO - Optimization finished | best cost: 318.21162316485305, best pos: [1.00421024e+00 1.92478644e+00 1.38624277e+02 2.53948666e-01
 2.67734456e-06 3.55925960e-06 6.51332711e-06]
2021-02-01 01:29:46,204 - pyswarms.single.local_best - INFO - Optimize for 500 iters with {'c1': 0.1, 'c2': 0.3, 'w': 0.9, 'k': 5, 'p': 2}
2021-02-01 01:30:14,430 - pyswarms.single.local_best - INFO - Optimization finished | best cost: 283.00248227455654, best pos: [1.27705586e+00 8.08983664e-01 1.05508831e+02 3.84535842e-01
 2.66468469e-06 8.40336613e-07 9.58856205e-08]
2021-02-01 01:30:14,499 - pyswarms.single.local_best - INFO - Optimize for 500 iters with {'c1': 0.1, 'c2': 0.3, 'w': 0.9, 'k': 5, 'p': 2}
2021-02-01 01:30:41,379 - pyswarms.single.local_best - INFO - Optimization finished | best cost: 282.8239506480341, best pos: [1.64510200e+00 1.31963032e+00 1.12549764e+02 1.49168773e-01
 1.80214130e-06 1.82160095e-06 7.18506869e-07]
2021-02-01 01:30:41,430 - pyswarms.single.local_best - INFO - Optimize for 500 iters with {'c1': 0.1, 'c2': 0.3, 'w': 0.9, 'k': 5, 'p': 2}
2021-02-01 01:31:08,517 - pyswarms.single.local_best - INFO - Optimization finished | best cost: 256.8904592081557, best pos: [7.21724535e-01 1.97469464e+00 1.41382523e+02 5.07073282e-01
 2.99050977e-06 5.25370618e-06 4.08965245e-06]
2021-02-01 01:31:08,572 - pyswarms.single.local_best - INFO - Optimize for 500 iters with {'c1': 0.1, 'c2': 0.3, 'w': 0.9, 'k': 5, 'p': 2}
2021-02-01 01:31:35,144 - pyswarms.single.local_best - INFO - Optimization finished | best cost: 281.7052808907545, best pos: [1.17853411e+00 8.30057109e-01 1.10523615e+02 3.73104342e-01
 1.23389955e-06 2.70456029e-06 1.91605394e-07]
2021-02-01 01:31:35,207 - pyswarms.single.local_best - INFO - Optimize for 500 iters with {'c1': 0.1, 'c2': 0.3, 'w': 0.9, 'k': 5, 'p': 2}
2021-02-01 01:32:01,853 - pyswarms.single.local_best - INFO - Optimization finished | best cost: 290.01797096071175, best pos: [7.91021134e-01 1.56773726e+00 1.39605669e+02 4.80775616e-01
 1.94301015e-06 4.45341204e-06 1.50461950e-06]
2021-02-01 01:32:01,916 - pyswarms.single.local_best - INFO - Optimize for 500 iters with {'c1': 0.1, 'c2': 0.3, 'w': 0.9, 'k': 5, 'p': 2}
2021-02-01 01:32:28,327 - pyswarms.single.local_best - INFO - Optimization finished | best cost: 313.5397568990022, best pos: [1.53693372e+00 1.09500546e+00 1.11841784e+02 2.08301560e-01
 4.65936094e-06 7.18804862e-07 1.30097308e-07]
2021-02-01 01:32:28,388 - pyswarms.single.local_best - INFO - Optimize for 500 iters with {'c1': 0.1, 'c2': 0.3, 'w': 0.9, 'k': 5, 'p': 2}
2021-02-01 01:32:56,141 - pyswarms.single.local_best - INFO - Optimization finished | best cost: 312.08299748379636, best pos: [1.67964910e+00 1.12671330e+00 1.08674757e+02 1.86654337e-01
 1.93574971e-06 5.30300143e-06 3.99127872e-08]
2021-02-01 01:32:56,205 - pyswarms.single.local_best - INFO - Optimize for 500 iters with {'c1': 0.1, 'c2': 0.3, 'w': 0.9, 'k': 5, 'p': 2}
2021-02-01 01:33:24,195 - pyswarms.single.local_best - INFO - Optimization finished | best cost: 287.63666018240457, best pos: [1.00070554e+00 7.13945592e-01 1.16015579e+02 4.55484237e-01
 7.56173792e-07 2.60755525e-06 5.21280157e-07]
2021-02-01 01:33:24,255 - pyswarms.single.local_best - INFO - Optimize for 500 iters with {'c1': 0.1, 'c2': 0.3, 'w': 0.9, 'k': 5, 'p': 2}
2021-02-01 01:33:52,822 - pyswarms.single.local_best - INFO - Optimization finished | best cost: 286.0406062485706, best pos: [1.05835781e+00 8.05121027e-01 1.23275541e+02 3.52727940e-01
 4.39515136e-07 6.10847724e-06 1.31759742e-07]
2021-02-01 01:33:52,877 - pyswarms.single.local_best - INFO - Optimize for 500 iters with {'c1': 0.1, 'c2': 0.3, 'w': 0.9, 'k': 5, 'p': 2}
2021-02-01 01:34:20,126 - pyswarms.single.local_best - INFO - Optimization finished | best cost: 312.43335082423323, best pos: [1.16841807e+00 1.98273661e+00 1.38528832e+02 1.93970054e-01
 2.68533551e-06 5.53955911e-06 4.28138353e-06]
2021-02-01 01:34:20,190 - pyswarms.single.local_best - INFO - Optimize for 500 iters with {'c1': 0.1, 'c2': 0.3, 'w': 0.9, 'k': 5, 'p': 2}
2021-02-01 01:34:47,158 - pyswarms.single.local_best - INFO - Optimization finished | best cost: 300.512798263393, best pos: [1.09235702e+00 1.98117049e+00 1.41300781e+02 2.52987370e-01
 1.53315801e-06 5.89741051e-06 2.70133199e-06]
2021-02-01 01:34:47,224 - pyswarms.single.local_best - INFO - Optimize for 500 iters with {'c1': 0.1, 'c2': 0.3, 'w': 0.9, 'k': 5, 'p': 2}
2021-02-01 01:35:14,378 - pyswarms.single.local_best - INFO - Optimization finished | best cost: 295.1003052129519, best pos: [1.14161749e+00 8.94362344e-01 1.19871346e+02 2.99107784e-01
 6.69274534e-07 5.68805832e-06 9.20780075e-07]
2021-02-01 01:35:14,443 - pyswarms.single.local_best - INFO - Optimize for 500 iters with {'c1': 0.1, 'c2': 0.3, 'w': 0.9, 'k': 5, 'p': 2}
2021-02-01 01:35:41,528 - pyswarms.single.local_best - INFO - Optimization finished | best cost: 301.1760471385752, best pos: [1.21665093e+00 8.79288533e-01 1.13464160e+02 3.19380042e-01
 1.40810041e-07 4.38309202e-06 5.02875788e-07]
2021-02-01 01:35:41,597 - pyswarms.single.local_best - INFO - Optimize for 500 iters with {'c1': 0.1, 'c2': 0.3, 'w': 0.9, 'k': 5, 'p': 2}
2021-02-01 01:36:09,170 - pyswarms.single.local_best - INFO - Optimization finished | best cost: 301.6019335889664, best pos: [8.37872310e-01 1.60514924e+00 1.40499297e+02 4.08901251e-01
 1.91850148e-06 4.63399740e-06 3.06572498e-06]
2021-02-01 01:36:09,242 - pyswarms.single.local_best - INFO - Optimize for 500 iters with {'c1': 0.1, 'c2': 0.3, 'w': 0.9, 'k': 5, 'p': 2}
2021-02-01 01:36:36,906 - pyswarms.single.local_best - INFO - Optimization finished | best cost: 308.88531541971275, best pos: [7.76825751e-01 1.95396254e+00 1.40704837e+02 4.69012313e-01
 4.60218194e-06 8.45113114e-07 3.56335055e-06]
2021-02-01 01:36:36,974 - pyswarms.single.local_best - INFO - Optimize for 500 iters with {'c1': 0.1, 'c2': 0.3, 'w': 0.9, 'k': 5, 'p': 2}
2021-02-01 01:37:03,700 - pyswarms.single.local_best - INFO - Optimization finished | best cost: 301.7069597254926, best pos: [1.28150652e+00 1.05754054e+00 1.07723014e+02 2.79001945e-01
 1.21417144e-07 5.93205124e-07 1.58417487e-06]
2021-02-01 01:37:03,779 - pyswarms.single.local_best - INFO - Optimize for 500 iters with {'c1': 0.1, 'c2': 0.3, 'w': 0.9, 'k': 5, 'p': 2}
2021-02-01 01:37:30,774 - pyswarms.single.local_best - INFO - Optimization finished | best cost: 1189.6453498520398, best pos: [1.63349187e+00 1.03365225e+00 1.27607794e+02 1.15869062e-01
 1.08000684e-05 9.07935787e-06 1.36742957e-05]
2021-02-01 01:37:30,842 - pyswarms.single.local_best - INFO - Optimize for 500 iters with {'c1': 0.1, 'c2': 0.3, 'w': 0.9, 'k': 5, 'p': 2}
2021-02-01 01:37:58,025 - pyswarms.single.local_best - INFO - Optimization finished | best cost: 1223.7412456655222, best pos: [1.72822021e+00 1.19927711e+00 1.25805913e+02 9.73809120e-02
 9.84488316e-06 5.60478631e-06 1.22778497e-05]
2021-02-01 01:37:58,093 - pyswarms.single.local_best - INFO - Optimize for 500 iters with {'c1': 0.1, 'c2': 0.3, 'w': 0.9, 'k': 5, 'p': 2}
2021-02-01 01:38:25,948 - pyswarms.single.local_best - INFO - Optimization finished | best cost: 1272.7122443798842, best pos: [1.28498628e+00 8.33694812e-01 1.06056921e+02 3.51315515e-01
 5.67350713e-06 7.25707132e-06 8.95242960e-06]
2021-02-01 01:38:26,013 - pyswarms.single.local_best - INFO - Optimize for 500 iters with {'c1': 0.1, 'c2': 0.3, 'w': 0.9, 'k': 5, 'p': 2}
2021-02-01 01:38:52,838 - pyswarms.single.local_best - INFO - Optimization finished | best cost: 1204.9366485345674, best pos: [1.01117845e+00 6.63847528e-01 1.29150747e+02 3.60434394e-01
 7.11182721e-06 1.53127357e-05 1.56308454e-05]
2021-02-01 01:38:52,904 - pyswarms.single.local_best - INFO - Optimize for 500 iters with {'c1': 0.1, 'c2': 0.3, 'w': 0.9, 'k': 5, 'p': 2}
2021-02-01 01:39:19,629 - pyswarms.single.local_best - INFO - Optimization finished | best cost: 1184.538875797973, best pos: [7.75523143e-01 5.11847307e-01 1.25221558e+02 5.82186674e-01
 1.28632822e-05 1.35045628e-05 1.49572102e-05]
2021-02-01 01:39:19,702 - pyswarms.single.local_best - INFO - Optimize for 500 iters with {'c1': 0.1, 'c2': 0.3, 'w': 0.9, 'k': 5, 'p': 2}
2021-02-01 01:39:47,051 - pyswarms.single.local_best - INFO - Optimization finished | best cost: 1222.3402638444352, best pos: [1.62477992e+00 9.21482050e-01 1.26831768e+02 1.44107833e-01
 1.18369599e-05 7.34436864e-06 8.20218632e-06]
2021-02-01 01:39:47,119 - pyswarms.single.local_best - INFO - Optimize for 500 iters with {'c1': 0.1, 'c2': 0.3, 'w': 0.9, 'k': 5, 'p': 2}
2021-02-01 01:40:13,635 - pyswarms.single.local_best - INFO - Optimization finished | best cost: 1196.2841536057942, best pos: [1.70450138e+00 1.15626595e+00 1.26349822e+02 9.19147824e-02
 1.20161931e-05 8.01245867e-06 1.56768153e-05]
2021-02-01 01:40:13,703 - pyswarms.single.local_best - INFO - Optimize for 500 iters with {'c1': 0.1, 'c2': 0.3, 'w': 0.9, 'k': 5, 'p': 2}
2021-02-01 01:40:41,417 - pyswarms.single.local_best - INFO - Optimization finished | best cost: 1177.2527893130907, best pos: [1.49009266e+00 1.03499709e+00 1.25777685e+02 1.54093991e-01
 1.27543004e-05 1.10654124e-05 1.38601055e-05]
2021-02-01 01:40:41,470 - pyswarms.single.local_best - INFO - Optimize for 500 iters with {'c1': 0.1, 'c2': 0.3, 'w': 0.9, 'k': 5, 'p': 2}
2021-02-01 01:41:07,781 - pyswarms.single.local_best - INFO - Optimization finished | best cost: 1157.3423136697975, best pos: [1.67217716e+00 1.03802691e+00 1.26921554e+02 1.08738880e-01
 7.44558387e-06 3.26898506e-07 1.43936562e-05]
2021-02-01 01:41:07,847 - pyswarms.single.local_best - INFO - Optimize for 500 iters with {'c1': 0.1, 'c2': 0.3, 'w': 0.9, 'k': 5, 'p': 2}
2021-02-01 01:41:35,158 - pyswarms.single.local_best - INFO - Optimization finished | best cost: 1276.9399233502584, best pos: [1.45331643e+00 8.71723102e-01 1.27172033e+02 1.74552626e-01
 5.11113370e-06 1.25861518e-05 1.41946754e-05]
2021-02-01 01:41:35,230 - pyswarms.single.local_best - INFO - Optimize for 500 iters with {'c1': 0.1, 'c2': 0.3, 'w': 0.9, 'k': 5, 'p': 2}
2021-02-01 01:42:03,379 - pyswarms.single.local_best - INFO - Optimization finished | best cost: 1265.1256796531268, best pos: [1.71303014e+00 1.11600393e+00 1.31090895e+02 8.42228035e-02
 1.00631574e-05 5.40483825e-06 1.55849555e-05]
2021-02-01 01:42:03,445 - pyswarms.single.local_best - INFO - Optimize for 500 iters with {'c1': 0.1, 'c2': 0.3, 'w': 0.9, 'k': 5, 'p': 2}
2021-02-01 01:42:31,095 - pyswarms.single.local_best - INFO - Optimization finished | best cost: 1138.1156856255375, best pos: [1.20353882e+00 7.50631259e-01 1.27814375e+02 2.60506368e-01
 9.11295976e-06 8.23521125e-06 1.56382258e-05]
2021-02-01 01:42:31,152 - pyswarms.single.local_best - INFO - Optimize for 500 iters with {'c1': 0.1, 'c2': 0.3, 'w': 0.9, 'k': 5, 'p': 2}
2021-02-01 01:42:57,612 - pyswarms.single.local_best - INFO - Optimization finished | best cost: 1319.0650952069032, best pos: [1.26790729e+00 8.38280848e-01 1.24765043e+02 2.45231802e-01
 6.66121114e-06 1.25722028e-05 1.46975427e-05]
2021-02-01 01:42:57,675 - pyswarms.single.local_best - INFO - Optimize for 500 iters with {'c1': 0.1, 'c2': 0.3, 'w': 0.9, 'k': 5, 'p': 2}
2021-02-01 01:43:24,274 - pyswarms.single.local_best - INFO - Optimization finished | best cost: 1148.319209640657, best pos: [1.43087254e+00 9.63989606e-01 1.25714377e+02 1.75016511e-01
 7.97119105e-06 4.66845622e-06 1.55379560e-05]
2021-02-01 01:43:24,333 - pyswarms.single.local_best - INFO - Optimize for 500 iters with {'c1': 0.1, 'c2': 0.3, 'w': 0.9, 'k': 5, 'p': 2}
2021-02-01 01:43:51,023 - pyswarms.single.local_best - INFO - Optimization finished | best cost: 1157.350122107248, best pos: [1.31053206e+00 8.76944511e-01 1.25971574e+02 2.17468286e-01
 8.32762784e-06 9.15173185e-06 1.50191789e-05]
2021-02-01 01:43:51,088 - pyswarms.single.local_best - INFO - Optimize for 500 iters with {'c1': 0.1, 'c2': 0.3, 'w': 0.9, 'k': 5, 'p': 2}
2021-02-01 01:44:18,527 - pyswarms.single.local_best - INFO - Optimization finished | best cost: 1194.4121013151062, best pos: [1.09742292e+00 7.08763795e-01 1.26668339e+02 3.19244330e-01
 1.54907569e-05 6.59194679e-06 1.49519568e-05]
2021-02-01 01:44:18,587 - pyswarms.single.local_best - INFO - Optimize for 500 iters with {'c1': 0.1, 'c2': 0.3, 'w': 0.9, 'k': 5, 'p': 2}
2021-02-01 01:44:43,973 - pyswarms.single.local_best - INFO - Optimization finished | best cost: 1204.025622474495, best pos: [1.20481388e+00 7.89269393e-01 1.25582293e+02 2.66077496e-01
 1.17117803e-05 7.66773749e-06 1.58179481e-05]
2021-02-01 01:44:44,037 - pyswarms.single.local_best - INFO - Optimize for 500 iters with {'c1': 0.1, 'c2': 0.3, 'w': 0.9, 'k': 5, 'p': 2}
2021-02-01 01:45:10,462 - pyswarms.single.local_best - INFO - Optimization finished | best cost: 1211.0962520271883, best pos: [1.31411224e+00 8.55513720e-01 1.25565710e+02 2.21053487e-01
 1.04031141e-05 9.79043047e-06 1.49655059e-05]
2021-02-01 01:45:10,529 - pyswarms.single.local_best - INFO - Optimize for 500 iters with {'c1': 0.1, 'c2': 0.3, 'w': 0.9, 'k': 5, 'p': 2}
2021-02-01 01:45:37,712 - pyswarms.single.local_best - INFO - Optimization finished | best cost: 1160.635272975922, best pos: [1.59100178e+00 1.04795564e+00 1.26843164e+02 1.24006668e-01
 5.35476761e-06 1.08092120e-05 1.52416968e-05]
2021-02-01 01:45:37,775 - pyswarms.single.local_best - INFO - Optimize for 500 iters with {'c1': 0.1, 'c2': 0.3, 'w': 0.9, 'k': 5, 'p': 2}
2021-02-01 01:46:05,094 - pyswarms.single.local_best - INFO - Optimization finished | best cost: 1157.50268027386, best pos: [1.30008362e+00 8.38468204e-01 1.26096902e+02 2.23166796e-01
 5.85791964e-06 1.44994770e-05 1.51077651e-05]
2021-02-01 01:46:05,159 - pyswarms.single.local_best - INFO - Optimize for 500 iters with {'c1': 0.1, 'c2': 0.3, 'w': 0.9, 'k': 5, 'p': 2}
2021-02-01 01:46:32,453 - pyswarms.single.local_best - INFO - Optimization finished | best cost: 1188.596711672404, best pos: [1.26192414e+00 7.86632165e-01 1.25873187e+02 2.52182239e-01
 1.46000525e-05 1.56766773e-05 9.67269058e-06]
2021-02-01 01:46:32,522 - pyswarms.single.local_best - INFO - Optimize for 500 iters with {'c1': 0.1, 'c2': 0.3, 'w': 0.9, 'k': 5, 'p': 2}
2021-02-01 01:46:59,464 - pyswarms.single.local_best - INFO - Optimization finished | best cost: 1205.0379541731204, best pos: [1.56031982e+00 9.68785472e-01 1.25630734e+02 1.55550068e-01
 5.96451581e-06 1.41990872e-05 9.48260527e-06]
2021-02-01 01:46:59,533 - pyswarms.single.local_best - INFO - Optimize for 500 iters with {'c1': 0.1, 'c2': 0.3, 'w': 0.9, 'k': 5, 'p': 2}
2021-02-01 01:47:27,951 - pyswarms.single.local_best - INFO - Optimization finished | best cost: 1189.8242512446943, best pos: [1.61436312e+00 1.22094544e+00 1.24858279e+02 1.10952666e-01
 1.06895353e-05 3.16985142e-06 1.55124992e-05]
2021-02-01 01:47:28,010 - pyswarms.single.local_best - INFO - Optimize for 500 iters with {'c1': 0.1, 'c2': 0.3, 'w': 0.9, 'k': 5, 'p': 2}
2021-02-01 01:47:55,361 - pyswarms.single.local_best - INFO - Optimization finished | best cost: 1191.2653674731307, best pos: [1.16327335e+00 6.94144533e-01 1.26161688e+02 3.00106498e-01
 7.67702538e-06 4.93042607e-06 1.55107328e-05]
2021-02-01 01:47:55,425 - pyswarms.single.local_best - INFO - Optimize for 500 iters with {'c1': 0.1, 'c2': 0.3, 'w': 0.9, 'k': 5, 'p': 2}
2021-02-01 01:48:21,457 - pyswarms.single.local_best - INFO - Optimization finished | best cost: 1259.4310724154911, best pos: [1.86246995e+00 1.21788366e+00 1.06357547e+02 1.44689578e-01
 3.59283846e-06 7.43530116e-06 8.80573352e-06]
2021-02-01 01:48:21,518 - pyswarms.single.local_best - INFO - Optimize for 500 iters with {'c1': 0.1, 'c2': 0.3, 'w': 0.9, 'k': 5, 'p': 2}
2021-02-01 01:48:49,132 - pyswarms.single.local_best - INFO - Optimization finished | best cost: 1218.2811679265853, best pos: [8.53891187e-01 5.18378831e-01 1.25387528e+02 5.04775057e-01
 1.25910310e-05 1.49043466e-05 1.45456771e-05]
2021-02-01 01:48:49,194 - pyswarms.single.local_best - INFO - Optimize for 500 iters with {'c1': 0.1, 'c2': 0.3, 'w': 0.9, 'k': 5, 'p': 2}
2021-02-01 01:49:16,722 - pyswarms.single.local_best - INFO - Optimization finished | best cost: 1159.6055174002538, best pos: [1.05152221e+00 6.56659371e-01 1.27430352e+02 3.42844935e-01
 8.38542828e-06 1.38074644e-05 1.56158565e-05]
2021-02-01 01:49:16,779 - pyswarms.single.local_best - INFO - Optimize for 500 iters with {'c1': 0.1, 'c2': 0.3, 'w': 0.9, 'k': 5, 'p': 2}
2021-02-01 01:49:43,131 - pyswarms.single.local_best - INFO - Optimization finished | best cost: 1216.6261019038698, best pos: [1.50792049e+00 1.06347761e+00 1.26876410e+02 1.42513379e-01
 1.24444790e-05 2.65208850e-06 1.56536974e-05]
2021-02-01 01:49:43,189 - pyswarms.single.local_best - INFO - Optimize for 500 iters with {'c1': 0.1, 'c2': 0.3, 'w': 0.9, 'k': 5, 'p': 2}
2021-02-01 01:50:09,882 - pyswarms.single.local_best - INFO - Optimization finished | best cost: 1194.244111914768, best pos: [8.32914829e-01 5.24048822e-01 1.26989402e+02 5.28849465e-01
 8.19196138e-06 6.94274457e-06 1.57331814e-05]
2021-02-01 01:50:09,946 - pyswarms.single.local_best - INFO - Optimize for 500 iters with {'c1': 0.1, 'c2': 0.3, 'w': 0.9, 'k': 5, 'p': 2}
2021-02-01 01:50:36,722 - pyswarms.single.local_best - INFO - Optimization finished | best cost: 1178.9205950765195, best pos: [1.29167563e+00 8.05267535e-01 1.27607775e+02 2.26421306e-01
 6.84517423e-06 6.92960303e-06 1.57205467e-05]
2021-02-01 01:50:36,788 - pyswarms.single.local_best - INFO - Optimize for 500 iters with {'c1': 0.1, 'c2': 0.3, 'w': 0.9, 'k': 5, 'p': 2}
2021-02-01 01:51:04,232 - pyswarms.single.local_best - INFO - Optimization finished | best cost: 1228.2993612823113, best pos: [1.31354379e+00 8.79495833e-01 1.24588881e+02 2.24584699e-01
 6.26978543e-06 1.16621994e-05 1.47789086e-05]
2021-02-01 01:51:04,297 - pyswarms.single.local_best - INFO - Optimize for 500 iters with {'c1': 0.1, 'c2': 0.3, 'w': 0.9, 'k': 5, 'p': 2}
2021-02-01 01:51:31,421 - pyswarms.single.local_best - INFO - Optimization finished | best cost: 1193.54952193329, best pos: [8.37349165e-01 5.21832602e-01 1.26701009e+02 5.27131928e-01
 7.92163549e-06 1.24774208e-05 1.45739780e-05]
2021-02-01 01:51:31,485 - pyswarms.single.local_best - INFO - Optimize for 500 iters with {'c1': 0.1, 'c2': 0.3, 'w': 0.9, 'k': 5, 'p': 2}
2021-02-01 01:51:58,525 - pyswarms.single.local_best - INFO - Optimization finished | best cost: 1187.2580669438178, best pos: [1.38178635e+00 8.79182291e-01 1.28782190e+02 1.86210939e-01
 9.28915907e-06 5.40077589e-06 1.53119388e-05]
2021-02-01 01:51:58,589 - pyswarms.single.local_best - INFO - Optimize for 500 iters with {'c1': 0.1, 'c2': 0.3, 'w': 0.9, 'k': 5, 'p': 2}
2021-02-01 01:52:25,827 - pyswarms.single.local_best - INFO - Optimization finished | best cost: 1190.3638278316039, best pos: [1.38203673e+00 8.90265173e-01 1.26117466e+02 1.97931822e-01
 8.04072427e-06 8.90037937e-06 1.31720246e-05]
2021-02-01 01:52:25,892 - pyswarms.single.local_best - INFO - Optimize for 500 iters with {'c1': 0.1, 'c2': 0.3, 'w': 0.9, 'k': 5, 'p': 2}
2021-02-01 01:52:54,410 - pyswarms.single.local_best - INFO - Optimization finished | best cost: 1185.8365333839959, best pos: [1.47484113e+00 9.20580099e-01 1.27778959e+02 1.52455396e-01
 1.02960125e-05 1.54657788e-05 1.57818769e-05]
2021-02-01 01:52:54,474 - pyswarms.single.local_best - INFO - Optimize for 500 iters with {'c1': 0.1, 'c2': 0.3, 'w': 0.9, 'k': 5, 'p': 2}
2021-02-01 01:53:22,039 - pyswarms.single.local_best - INFO - Optimization finished | best cost: 1191.0029157123688, best pos: [1.48872974e+00 8.69227629e-01 1.27483165e+02 1.62316726e-01
 7.41089572e-06 1.03750947e-05 1.36820599e-05]
2021-02-01 01:53:22,090 - pyswarms.single.local_best - INFO - Optimize for 500 iters with {'c1': 0.1, 'c2': 0.3, 'w': 0.9, 'k': 5, 'p': 2}
2021-02-01 01:53:49,407 - pyswarms.single.local_best - INFO - Optimization finished | best cost: 1209.7596986052322, best pos: [1.00270006e+00 6.14464690e-01 1.25855600e+02 3.87738190e-01
 5.70903133e-06 1.41195271e-05 1.56918119e-05]
2021-02-01 01:53:49,476 - pyswarms.single.local_best - INFO - Optimize for 500 iters with {'c1': 0.1, 'c2': 0.3, 'w': 0.9, 'k': 5, 'p': 2}
2021-02-01 01:54:16,911 - pyswarms.single.local_best - INFO - Optimization finished | best cost: 1187.4538232633029, best pos: [1.73300261e+00 1.10096573e+00 1.25875669e+02 9.45842423e-02
 1.05174387e-05 9.19184537e-06 1.39547116e-05]
2021-02-01 01:54:16,973 - pyswarms.single.local_best - INFO - Optimize for 500 iters with {'c1': 0.1, 'c2': 0.3, 'w': 0.9, 'k': 5, 'p': 2}
2021-02-01 01:54:43,920 - pyswarms.single.local_best - INFO - Optimization finished | best cost: 1207.3967187544242, best pos: [1.02017010e+00 6.56452426e-01 1.27607850e+02 3.61966021e-01
 1.48356061e-05 1.37576807e-05 1.39238099e-05]
2021-02-01 01:54:43,986 - pyswarms.single.local_best - INFO - Optimize for 500 iters with {'c1': 0.1, 'c2': 0.3, 'w': 0.9, 'k': 5, 'p': 2}
2021-02-01 01:55:11,254 - pyswarms.single.local_best - INFO - Optimization finished | best cost: 1168.9759648533088, best pos: [1.43873407e+00 9.34831425e-01 1.25830573e+02 1.78885426e-01
 9.98256490e-06 4.89166823e-06 1.32680721e-05]
2021-02-01 01:55:11,320 - pyswarms.single.local_best - INFO - Optimize for 500 iters with {'c1': 0.1, 'c2': 0.3, 'w': 0.9, 'k': 5, 'p': 2}
2021-02-01 01:55:37,248 - pyswarms.single.local_best - INFO - Optimization finished | best cost: 1200.3791800621366, best pos: [1.53254932e+00 1.01554645e+00 1.27157372e+02 1.38743579e-01
 1.13795911e-05 4.71341476e-06 1.50752839e-05]
2021-02-01 01:55:37,316 - pyswarms.single.local_best - INFO - Optimize for 500 iters with {'c1': 0.1, 'c2': 0.3, 'w': 0.9, 'k': 5, 'p': 2}
2021-02-01 01:56:04,713 - pyswarms.single.local_best - INFO - Optimization finished | best cost: 1163.2320941222195, best pos: [1.75826235e+00 1.09980988e+00 1.25397832e+02 1.18755104e-01
 2.88814298e-06 9.22487988e-06 7.87796061e-06]
2021-02-01 01:56:04,778 - pyswarms.single.local_best - INFO - Optimize for 500 iters with {'c1': 0.1, 'c2': 0.3, 'w': 0.9, 'k': 5, 'p': 2}
2021-02-01 01:56:32,043 - pyswarms.single.local_best - INFO - Optimization finished | best cost: 1207.5817404660818, best pos: [1.43053617e+00 8.21330110e-01 1.27455608e+02 1.81306139e-01
 6.30644848e-06 9.66681415e-06 1.46938948e-05]
2021-02-01 01:56:32,112 - pyswarms.single.local_best - INFO - Optimize for 500 iters with {'c1': 0.1, 'c2': 0.3, 'w': 0.9, 'k': 5, 'p': 2}
2021-02-01 01:56:57,312 - pyswarms.single.local_best - INFO - Optimization finished | best cost: 1187.9396263296267, best pos: [1.28519477e+00 7.94415419e-01 1.25974126e+02 2.33180499e-01
 9.62852277e-06 5.51993609e-06 1.51115608e-05]
2021-02-01 01:56:57,379 - pyswarms.single.local_best - INFO - Optimize for 500 iters with {'c1': 0.1, 'c2': 0.3, 'w': 0.9, 'k': 5, 'p': 2}
2021-02-01 01:57:23,864 - pyswarms.single.local_best - INFO - Optimization finished | best cost: 1160.6558551583878, best pos: [1.78377998e+00 1.16567595e+00 1.27282617e+02 8.65470385e-02
 1.10806495e-05 1.44698412e-05 9.94237276e-06]
2021-02-01 01:57:23,916 - pyswarms.single.local_best - INFO - Optimize for 500 iters with {'c1': 0.1, 'c2': 0.3, 'w': 0.9, 'k': 5, 'p': 2}
2021-02-01 01:57:50,407 - pyswarms.single.local_best - INFO - Optimization finished | best cost: 1230.5705595050074, best pos: [1.06232209e+00 6.71560646e-01 1.27015730e+02 3.39814841e-01
 1.43565926e-05 1.20233656e-05 1.44891134e-05]
2021-02-01 01:57:50,472 - pyswarms.single.local_best - INFO - Optimize for 500 iters with {'c1': 0.1, 'c2': 0.3, 'w': 0.9, 'k': 5, 'p': 2}
2021-02-01 01:58:16,463 - pyswarms.single.local_best - INFO - Optimization finished | best cost: 1217.875045676195, best pos: [1.48366971e+00 1.09007138e+00 1.26113604e+02 1.47118159e-01
 1.25048317e-05 9.24702988e-06 1.53749953e-05]
2021-02-01 01:58:16,525 - pyswarms.single.local_best - INFO - Optimize for 500 iters with {'c1': 0.1, 'c2': 0.3, 'w': 0.9, 'k': 5, 'p': 2}
2021-02-01 01:58:43,392 - pyswarms.single.local_best - INFO - Optimization finished | best cost: 1233.1846778498839, best pos: [1.17008969e+00 7.65729577e-01 1.25548452e+02 2.89281257e-01
 1.25841736e-05 2.93565976e-06 1.51064742e-05]
2021-02-01 01:58:43,460 - pyswarms.single.local_best - INFO - Optimize for 500 iters with {'c1': 0.1, 'c2': 0.3, 'w': 0.9, 'k': 5, 'p': 2}
2021-02-01 01:59:10,984 - pyswarms.single.local_best - INFO - Optimization finished | best cost: 1184.781477899323, best pos: [1.25404053e+00 8.34822510e-01 1.26691709e+02 2.42690916e-01
 8.40864016e-06 9.74326901e-06 1.49216483e-05]
2021-02-01 01:59:11,047 - pyswarms.single.local_best - INFO - Optimize for 500 iters with {'c1': 0.1, 'c2': 0.3, 'w': 0.9, 'k': 5, 'p': 2}
2021-02-01 01:59:37,848 - pyswarms.single.local_best - INFO - Optimization finished | best cost: 1254.8107437048516, best pos: [1.79996062e+00 1.11461381e+00 1.27103974e+02 1.00917386e-01
 5.12397427e-07 1.24415142e-05 8.85320894e-06]
2021-02-01 01:59:37,911 - pyswarms.single.local_best - INFO - Optimize for 500 iters with {'c1': 0.1, 'c2': 0.3, 'w': 0.9, 'k': 5, 'p': 2}
2021-02-01 02:00:05,402 - pyswarms.single.local_best - INFO - Optimization finished | best cost: 1156.1568284947969, best pos: [1.50076421e+00 1.02298587e+00 1.27919235e+02 1.49113440e-01
 6.39396066e-06 3.31398831e-06 1.48531654e-05]
2021-02-01 02:00:05,467 - pyswarms.single.local_best - INFO - Optimize for 500 iters with {'c1': 0.1, 'c2': 0.3, 'w': 0.9, 'k': 5, 'p': 2}
2021-02-01 02:00:33,235 - pyswarms.single.local_best - INFO - Optimization finished | best cost: 1164.5595468946383, best pos: [1.63828145e+00 1.11044444e+00 1.25878697e+02 1.08904462e-01
 9.76565359e-06 7.21554122e-06 1.56908650e-05]
2021-02-01 02:00:33,300 - pyswarms.single.local_best - INFO - Optimize for 500 iters with {'c1': 0.1, 'c2': 0.3, 'w': 0.9, 'k': 5, 'p': 2}
2021-02-01 02:01:00,050 - pyswarms.single.local_best - INFO - Optimization finished | best cost: 1211.476742824821, best pos: [1.20987452e+00 8.26541960e-01 1.24883422e+02 2.58363318e-01
 8.55200945e-06 1.56928268e-05 1.56225937e-05]
2021-02-01 02:01:00,109 - pyswarms.single.local_best - INFO - Optimize for 500 iters with {'c1': 0.1, 'c2': 0.3, 'w': 0.9, 'k': 5, 'p': 2}
2021-02-01 02:01:26,249 - pyswarms.single.local_best - INFO - Optimization finished | best cost: 1220.8956632170587, best pos: [1.30868205e+00 8.83709900e-01 1.07529550e+02 2.98933329e-01
 1.50958557e-05 4.27302697e-06 1.10894874e-05]
2021-02-01 02:01:26,316 - pyswarms.single.local_best - INFO - Optimize for 500 iters with {'c1': 0.1, 'c2': 0.3, 'w': 0.9, 'k': 5, 'p': 2}
2021-02-01 02:01:53,876 - pyswarms.single.local_best - INFO - Optimization finished | best cost: 1150.4766131368026, best pos: [1.16275125e+00 7.53110497e-01 1.24867376e+02 2.88330991e-01
 1.37976315e-05 6.48245630e-06 1.43962075e-05]
2021-02-01 02:01:53,940 - pyswarms.single.local_best - INFO - Optimize for 500 iters with {'c1': 0.1, 'c2': 0.3, 'w': 0.9, 'k': 5, 'p': 2}
2021-02-01 02:02:20,831 - pyswarms.single.local_best - INFO - Optimization finished | best cost: 1301.1883527276134, best pos: [1.77286195e+00 1.13522444e+00 1.31218295e+02 7.97165790e-02
 5.89159575e-06 8.73128778e-06 1.39122055e-05]
2021-02-01 02:02:20,894 - pyswarms.single.local_best - INFO - Optimize for 500 iters with {'c1': 0.1, 'c2': 0.3, 'w': 0.9, 'k': 5, 'p': 2}
2021-02-01 02:02:47,219 - pyswarms.single.local_best - INFO - Optimization finished | best cost: 1227.756103548371, best pos: [1.02575160e+00 7.03282555e-01 1.08928584e+02 4.48300560e-01
 6.20162654e-06 7.80817684e-06 1.43696111e-05]
2021-02-01 02:02:47,287 - pyswarms.single.local_best - INFO - Optimize for 500 iters with {'c1': 0.1, 'c2': 0.3, 'w': 0.9, 'k': 5, 'p': 2}
2021-02-01 02:03:13,524 - pyswarms.single.local_best - INFO - Optimization finished | best cost: 1175.654149275716, best pos: [9.95635006e-01 6.06549850e-01 1.27010282e+02 3.99662958e-01
 4.49558244e-06 1.11205191e-05 1.45908807e-05]
2021-02-01 02:03:13,590 - pyswarms.single.local_best - INFO - Optimize for 500 iters with {'c1': 0.1, 'c2': 0.3, 'w': 0.9, 'k': 5, 'p': 2}
2021-02-01 02:03:40,277 - pyswarms.single.local_best - INFO - Optimization finished | best cost: 1229.420567024266, best pos: [1.26948788e+00 7.73309938e-01 1.27265228e+02 2.34464902e-01
 1.31436120e-05 9.70068643e-06 1.51078113e-05]
2021-02-01 02:03:40,333 - pyswarms.single.local_best - INFO - Optimize for 500 iters with {'c1': 0.1, 'c2': 0.3, 'w': 0.9, 'k': 5, 'p': 2}
2021-02-01 02:04:06,505 - pyswarms.single.local_best - INFO - Optimization finished | best cost: 1193.1027875653645, best pos: [1.58802136e+00 1.07805990e+00 1.03779639e+02 2.02859881e-01
 9.87386410e-06 1.11635523e-05 1.11269362e-05]
2021-02-01 02:04:06,568 - pyswarms.single.local_best - INFO - Optimize for 500 iters with {'c1': 0.1, 'c2': 0.3, 'w': 0.9, 'k': 5, 'p': 2}
2021-02-01 02:04:33,240 - pyswarms.single.local_best - INFO - Optimization finished | best cost: 1205.24991709025, best pos: [1.44156475e+00 9.54364911e-01 1.27175311e+02 1.63372112e-01
 1.49436200e-05 6.89780544e-06 1.55374927e-05]
2021-02-01 02:04:33,308 - pyswarms.single.local_best - INFO - Optimize for 500 iters with {'c1': 0.1, 'c2': 0.3, 'w': 0.9, 'k': 5, 'p': 2}
2021-02-01 02:04:59,743 - pyswarms.single.local_best - INFO - Optimization finished | best cost: 1190.1403580147287, best pos: [1.75174879e+00 1.20646453e+00 1.28350112e+02 7.95772219e-02
 6.00851476e-06 5.39722723e-06 1.51402317e-05]
2021-02-01 02:04:59,807 - pyswarms.single.local_best - INFO - Optimize for 500 iters with {'c1': 0.1, 'c2': 0.3, 'w': 0.9, 'k': 5, 'p': 2}
2021-02-01 02:05:25,884 - pyswarms.single.local_best - INFO - Optimization finished | best cost: 1275.626808565494, best pos: [1.89116297e+00 1.25095665e+00 1.25868543e+02 6.68940491e-02
 6.22864584e-06 8.32939160e-06 1.26716912e-05]
2021-02-01 02:05:25,943 - pyswarms.single.local_best - INFO - Optimize for 500 iters with {'c1': 0.1, 'c2': 0.3, 'w': 0.9, 'k': 5, 'p': 2}
2021-02-01 02:05:52,803 - pyswarms.single.local_best - INFO - Optimization finished | best cost: 1178.673548693754, best pos: [1.10246107e+00 7.23343059e-01 1.25974433e+02 3.15925681e-01
 1.03578987e-05 1.05867231e-05 1.48920067e-05]
2021-02-01 02:05:52,861 - pyswarms.single.local_best - INFO - Optimize for 500 iters with {'c1': 0.1, 'c2': 0.3, 'w': 0.9, 'k': 5, 'p': 2}
2021-02-01 02:06:20,303 - pyswarms.single.local_best - INFO - Optimization finished | best cost: 1162.8476881864285, best pos: [1.06071152e+00 6.99356934e-01 1.27958780e+02 3.28336624e-01
 1.17772485e-05 1.41992017e-05 1.58234354e-05]
2021-02-01 02:06:20,368 - pyswarms.single.local_best - INFO - Optimize for 500 iters with {'c1': 0.1, 'c2': 0.3, 'w': 0.9, 'k': 5, 'p': 2}
2021-02-01 02:06:46,903 - pyswarms.single.local_best - INFO - Optimization finished | best cost: 1245.560645194779, best pos: [1.49190414e+00 9.52375540e-01 1.25846044e+02 1.60493305e-01
 1.47450833e-06 1.52738831e-05 1.50507451e-05]
2021-02-01 02:06:46,962 - pyswarms.single.local_best - INFO - Optimize for 500 iters with {'c1': 0.1, 'c2': 0.3, 'w': 0.9, 'k': 5, 'p': 2}
2021-02-01 02:07:12,781 - pyswarms.single.local_best - INFO - Optimization finished | best cost: 1210.988891965379, best pos: [1.80224954e+00 1.17786901e+00 1.26660547e+02 7.76015991e-02
 5.66317547e-06 8.39256555e-06 1.47285766e-05]
2021-02-01 02:07:12,845 - pyswarms.single.local_best - INFO - Optimize for 500 iters with {'c1': 0.1, 'c2': 0.3, 'w': 0.9, 'k': 5, 'p': 2}
2021-02-01 02:07:38,473 - pyswarms.single.local_best - INFO - Optimization finished | best cost: 1194.0246579119523, best pos: [1.21634030e+00 7.51815769e-01 1.24835928e+02 2.71651818e-01
 4.22769366e-06 1.25524575e-05 1.58324358e-05]
2021-02-01 02:07:38,535 - pyswarms.single.local_best - INFO - Optimize for 500 iters with {'c1': 0.1, 'c2': 0.3, 'w': 0.9, 'k': 5, 'p': 2}
2021-02-01 02:08:05,525 - pyswarms.single.local_best - INFO - Optimization finished | best cost: 1205.8583027015657, best pos: [1.84355839e+00 1.23333415e+00 1.26310409e+02 6.63481683e-02
 6.97516778e-06 6.19665472e-06 1.53809443e-05]
2021-02-01 02:08:05,585 - pyswarms.single.local_best - INFO - Optimize for 500 iters with {'c1': 0.1, 'c2': 0.3, 'w': 0.9, 'k': 5, 'p': 2}
2021-02-01 02:08:33,385 - pyswarms.single.local_best - INFO - Optimization finished | best cost: 1225.9488304891063, best pos: [1.29883722e+00 8.39184093e-01 1.25507804e+02 2.29794364e-01
 1.36103740e-05 1.24672739e-05 1.31917482e-05]
2021-02-01 02:08:33,444 - pyswarms.single.local_best - INFO - Optimize for 500 iters with {'c1': 0.1, 'c2': 0.3, 'w': 0.9, 'k': 5, 'p': 2}
2021-02-01 02:09:00,536 - pyswarms.single.local_best - INFO - Optimization finished | best cost: 1218.3927494242075, best pos: [1.39488964e+00 8.58505587e-01 1.28262483e+02 1.76681994e-01
 1.43496496e-05 1.40602269e-05 1.54756188e-05]
2021-02-01 02:09:00,602 - pyswarms.single.local_best - INFO - Optimize for 500 iters with {'c1': 0.1, 'c2': 0.3, 'w': 0.9, 'k': 5, 'p': 2}
2021-02-01 02:09:27,564 - pyswarms.single.local_best - INFO - Optimization finished | best cost: 1173.6539867075876, best pos: [1.14875840e+00 7.63341745e-01 1.26521940e+02 2.91266838e-01
 5.77875735e-06 1.05251624e-05 1.55082885e-05]
2021-02-01 02:09:27,628 - pyswarms.single.local_best - INFO - Optimize for 500 iters with {'c1': 0.1, 'c2': 0.3, 'w': 0.9, 'k': 5, 'p': 2}
2021-02-01 02:09:54,252 - pyswarms.single.local_best - INFO - Optimization finished | best cost: 1228.5668486870857, best pos: [1.51048057e+00 9.55815646e-01 1.26934725e+02 1.48003233e-01
 5.95066991e-06 1.34607191e-05 1.54328486e-05]
2021-02-01 02:09:54,317 - pyswarms.single.local_best - INFO - Optimize for 500 iters with {'c1': 0.1, 'c2': 0.3, 'w': 0.9, 'k': 5, 'p': 2}
2021-02-01 02:10:20,971 - pyswarms.single.local_best - INFO - Optimization finished | best cost: 1147.1379673563654, best pos: [1.23009637e+00 8.10146858e-01 1.25790821e+02 2.55428540e-01
 7.72838825e-06 9.83036114e-06 1.49398471e-05]
2021-02-01 02:10:21,041 - pyswarms.single.local_best - INFO - Optimize for 500 iters with {'c1': 0.1, 'c2': 0.3, 'w': 0.9, 'k': 5, 'p': 2}
2021-02-01 02:10:47,572 - pyswarms.single.local_best - INFO - Optimization finished | best cost: 1095.9957978030357, best pos: [1.64757932e+00 1.04659719e+00 1.28276503e+02 1.07442342e-01
 4.17500877e-06 4.07001878e-06 1.58046075e-05]
2021-02-01 02:10:47,646 - pyswarms.single.local_best - INFO - Optimize for 500 iters with {'c1': 0.1, 'c2': 0.3, 'w': 0.9, 'k': 5, 'p': 2}
2021-02-01 02:11:14,397 - pyswarms.single.local_best - INFO - Optimization finished | best cost: 1217.6885163963766, best pos: [1.39504303e+00 9.05988000e-01 1.27359130e+02 1.82072747e-01
 8.40109817e-06 1.24152334e-05 1.53264884e-05]
2021-02-01 02:11:14,460 - pyswarms.single.local_best - INFO - Optimize for 500 iters with {'c1': 0.1, 'c2': 0.3, 'w': 0.9, 'k': 5, 'p': 2}
2021-02-01 02:11:41,098 - pyswarms.single.local_best - INFO - Optimization finished | best cost: 1185.0066586816292, best pos: [1.45521274e+00 1.01027513e+00 1.25773632e+02 1.60723695e-01
 1.19834959e-05 7.14633502e-06 1.52456348e-05]
2021-02-01 02:11:41,157 - pyswarms.single.local_best - INFO - Optimize for 500 iters with {'c1': 0.1, 'c2': 0.3, 'w': 0.9, 'k': 5, 'p': 2}
2021-02-01 02:12:07,224 - pyswarms.single.local_best - INFO - Optimization finished | best cost: 1216.0031568134102, best pos: [8.78591874e-01 5.26366330e-01 1.29058971e+02 4.66195504e-01
 1.47248489e-05 1.49072064e-05 1.29532721e-05]
2021-02-01 02:12:07,287 - pyswarms.single.local_best - INFO - Optimize for 500 iters with {'c1': 0.1, 'c2': 0.3, 'w': 0.9, 'k': 5, 'p': 2}
2021-02-01 02:12:35,864 - pyswarms.single.local_best - INFO - Optimization finished | best cost: 1193.0242399388867, best pos: [1.54984921e+00 1.03653951e+00 1.25566257e+02 1.36937273e-01
 4.69322833e-06 1.56773030e-05 1.51781367e-05]
2021-02-01 02:12:35,930 - pyswarms.single.local_best - INFO - Optimize for 500 iters with {'c1': 0.1, 'c2': 0.3, 'w': 0.9, 'k': 5, 'p': 2}
2021-02-01 02:13:02,219 - pyswarms.single.local_best - INFO - Optimization finished | best cost: 1195.9978805534934, best pos: [1.33319693e+00 7.91524045e-01 1.25942524e+02 2.21650651e-01
 2.92746308e-06 7.55622246e-06 1.52551581e-05]
2021-02-01 02:13:02,284 - pyswarms.single.local_best - INFO - Optimize for 500 iters with {'c1': 0.1, 'c2': 0.3, 'w': 0.9, 'k': 5, 'p': 2}
2021-02-01 02:13:29,274 - pyswarms.single.local_best - INFO - Optimization finished | best cost: 1217.654411810133, best pos: [1.16918130e+00 7.69573931e-01 1.28064056e+02 2.75152799e-01
 9.03556108e-06 9.27896440e-06 1.58425850e-05]
2021-02-01 02:13:29,338 - pyswarms.single.local_best - INFO - Optimize for 500 iters with {'c1': 0.1, 'c2': 0.3, 'w': 0.9, 'k': 5, 'p': 2}
2021-02-01 02:13:55,258 - pyswarms.single.local_best - INFO - Optimization finished | best cost: 1193.6101491129402, best pos: [1.25462952e+00 8.17559956e-01 1.26214854e+02 2.44804985e-01
 8.26274508e-06 8.55086128e-06 1.48898282e-05]
2021-02-01 02:13:55,325 - pyswarms.single.local_best - INFO - Optimize for 500 iters with {'c1': 0.1, 'c2': 0.3, 'w': 0.9, 'k': 5, 'p': 2}
2021-02-01 02:14:22,872 - pyswarms.single.local_best - INFO - Optimization finished | best cost: 1154.216993164241, best pos: [1.14859702e+00 7.51396983e-01 1.25306009e+02 2.91793661e-01
 8.93416372e-06 1.47294035e-05 1.52974022e-05]
2021-02-01 02:14:22,939 - pyswarms.single.local_best - INFO - Optimize for 500 iters with {'c1': 0.1, 'c2': 0.3, 'w': 0.9, 'k': 5, 'p': 2}
2021-02-01 02:14:49,474 - pyswarms.single.local_best - INFO - Optimization finished | best cost: 1238.8241622363535, best pos: [1.56272117e+00 9.28794130e-01 1.25262191e+02 1.64058877e-01
 1.11945858e-05 7.92603684e-06 8.47948178e-06]
2021-02-01 02:14:49,540 - pyswarms.single.local_best - INFO - Optimize for 500 iters with {'c1': 0.1, 'c2': 0.3, 'w': 0.9, 'k': 5, 'p': 2}
2021-02-01 02:15:17,575 - pyswarms.single.local_best - INFO - Optimization finished | best cost: 1165.19724307466, best pos: [1.43325028e+00 9.13167575e-01 1.26927185e+02 1.67498712e-01
 1.19162158e-05 1.08272672e-05 1.52031336e-05]
2021-02-01 02:15:17,644 - pyswarms.single.local_best - INFO - Optimize for 500 iters with {'c1': 0.1, 'c2': 0.3, 'w': 0.9, 'k': 5, 'p': 2}
2021-02-01 02:15:45,692 - pyswarms.single.local_best - INFO - Optimization finished | best cost: 1170.3442742159596, best pos: [1.63758745e+00 1.07053973e+00 1.26213775e+02 1.16445150e-01
 1.05217292e-05 2.88526664e-06 1.40396515e-05]
2021-02-01 02:15:45,759 - pyswarms.single.local_best - INFO - Optimize for 500 iters with {'c1': 0.1, 'c2': 0.3, 'w': 0.9, 'k': 5, 'p': 2}
2021-02-01 02:16:12,014 - pyswarms.single.local_best - INFO - Optimization finished | best cost: 1257.3764602091455, best pos: [1.76319400e+00 1.22257389e+00 1.25022566e+02 8.67210899e-02
 2.03334728e-06 3.13079635e-06 1.51245024e-05]
2021-02-01 02:16:12,080 - pyswarms.single.local_best - INFO - Optimize for 500 iters with {'c1': 0.1, 'c2': 0.3, 'w': 0.9, 'k': 5, 'p': 2}
2021-02-01 02:16:39,229 - pyswarms.single.local_best - INFO - Optimization finished | best cost: 1213.8395027879562, best pos: [1.97500186e+00 1.24054851e+00 1.25750293e+02 6.39322198e-02
 1.15958174e-05 1.51997743e-05 7.68988036e-06]
2021-02-01 02:16:39,294 - pyswarms.single.local_best - INFO - Optimize for 500 iters with {'c1': 0.1, 'c2': 0.3, 'w': 0.9, 'k': 5, 'p': 2}
2021-02-01 02:17:06,425 - pyswarms.single.local_best - INFO - Optimization finished | best cost: 1184.9511626513015, best pos: [1.03500641e+00 6.89466747e-01 1.25719477e+02 3.57816222e-01
 9.45572636e-06 1.42942018e-05 1.43483704e-05]
2021-02-01 02:17:06,481 - pyswarms.single.local_best - INFO - Optimize for 500 iters with {'c1': 0.1, 'c2': 0.3, 'w': 0.9, 'k': 5, 'p': 2}
2021-02-01 02:17:33,612 - pyswarms.single.local_best - INFO - Optimization finished | best cost: 1211.5631868706903, best pos: [1.14478750e+00 7.35800668e-01 1.26378416e+02 2.95925872e-01
 7.42518222e-06 1.11373668e-05 1.56393718e-05]
2021-02-01 02:17:33,677 - pyswarms.single.local_best - INFO - Optimize for 500 iters with {'c1': 0.1, 'c2': 0.3, 'w': 0.9, 'k': 5, 'p': 2}
2021-02-01 02:18:01,465 - pyswarms.single.local_best - INFO - Optimization finished | best cost: 1245.7179038587951, best pos: [1.42878440e+00 1.00510992e+00 1.29664895e+02 1.60771817e-01
 1.36853755e-05 6.91156441e-06 1.55361583e-05]
2021-02-01 02:18:01,527 - pyswarms.single.local_best - INFO - Optimize for 500 iters with {'c1': 0.1, 'c2': 0.3, 'w': 0.9, 'k': 5, 'p': 2}
2021-02-01 02:18:28,567 - pyswarms.single.local_best - INFO - Optimization finished | best cost: 1191.4020946476473, best pos: [1.53409510e+00 9.23184985e-01 1.29412612e+02 1.33015964e-01
 1.17481113e-05 8.38744852e-06 1.57930557e-05]
2021-02-01 02:18:28,633 - pyswarms.single.local_best - INFO - Optimize for 500 iters with {'c1': 0.1, 'c2': 0.3, 'w': 0.9, 'k': 5, 'p': 2}
2021-02-01 02:18:55,137 - pyswarms.single.local_best - INFO - Optimization finished | best cost: 1160.6006882707256, best pos: [1.34092087e+00 8.06066463e-01 1.25960373e+02 2.20575411e-01
 7.49449872e-06 6.18389874e-06 1.34295094e-05]
2021-02-01 02:18:55,203 - pyswarms.single.local_best - INFO - Optimize for 500 iters with {'c1': 0.1, 'c2': 0.3, 'w': 0.9, 'k': 5, 'p': 2}
2021-02-01 02:19:22,438 - pyswarms.single.local_best - INFO - Optimization finished | best cost: 1165.7213410379727, best pos: [1.40382844e+00 9.01758621e-01 1.27185738e+02 1.74109873e-01
 1.23293130e-05 1.18338610e-05 1.49244728e-05]
2021-02-01 02:19:22,503 - pyswarms.single.local_best - INFO - Optimize for 500 iters with {'c1': 0.1, 'c2': 0.3, 'w': 0.9, 'k': 5, 'p': 2}
2021-02-01 02:19:47,098 - pyswarms.single.local_best - INFO - Optimization finished | best cost: 1256.1835868900864, best pos: [1.32276608e+00 9.27654289e-01 1.23800563e+02 2.16490871e-01
 8.12873172e-06 1.45401518e-05 1.40549873e-05]
2021-02-01 02:19:47,161 - pyswarms.single.local_best - INFO - Optimize for 500 iters with {'c1': 0.1, 'c2': 0.3, 'w': 0.9, 'k': 5, 'p': 2}
2021-02-01 02:20:12,860 - pyswarms.single.local_best - INFO - Optimization finished | best cost: 1235.2731042880187, best pos: [1.56132563e+00 9.30264167e-01 1.28480028e+02 1.34734124e-01
 4.58492918e-06 1.23511676e-05 1.53985385e-05]
2021-02-01 02:20:12,921 - pyswarms.single.local_best - INFO - Optimize for 500 iters with {'c1': 0.1, 'c2': 0.3, 'w': 0.9, 'k': 5, 'p': 2}
2021-02-01 02:20:40,585 - pyswarms.single.local_best - INFO - Optimization finished | best cost: 1226.2437509943375, best pos: [1.17026156e+00 7.43998305e-01 1.28240498e+02 2.74953404e-01
 8.26964887e-06 1.34651178e-05 1.46993152e-05]
2021-02-01 02:20:40,656 - pyswarms.single.local_best - INFO - Optimize for 500 iters with {'c1': 0.1, 'c2': 0.3, 'w': 0.9, 'k': 5, 'p': 2}
2021-02-01 02:21:08,074 - pyswarms.single.local_best - INFO - Optimization finished | best cost: 1151.521470835099, best pos: [1.31778048e+00 8.83114951e-01 1.25989968e+02 2.15833121e-01
 8.53969620e-06 3.83630327e-06 1.54091104e-05]
2021-02-01 02:21:08,138 - pyswarms.single.local_best - INFO - Optimize for 500 iters with {'c1': 0.1, 'c2': 0.3, 'w': 0.9, 'k': 5, 'p': 2}
2021-02-01 02:21:35,133 - pyswarms.single.local_best - INFO - Optimization finished | best cost: 1181.7993397746848, best pos: [1.20201595e+00 7.87776435e-01 1.25779980e+02 2.69692378e-01
 3.72005782e-06 1.26251176e-05 1.53853914e-05]
2021-02-01 02:21:35,199 - pyswarms.single.local_best - INFO - Optimize for 500 iters with {'c1': 0.1, 'c2': 0.3, 'w': 0.9, 'k': 5, 'p': 2}
2021-02-01 02:22:02,233 - pyswarms.single.local_best - INFO - Optimization finished | best cost: 1144.95175554782, best pos: [1.60749800e+00 1.01418966e+00 1.28609389e+02 1.27167451e-01
 7.60514679e-06 1.39038473e-05 1.17626487e-05]
2021-02-01 02:22:02,302 - pyswarms.single.local_best - INFO - Optimize for 500 iters with {'c1': 0.1, 'c2': 0.3, 'w': 0.9, 'k': 5, 'p': 2}
2021-02-01 02:22:29,426 - pyswarms.single.local_best - INFO - Optimization finished | best cost: 1040.037452520255, best pos: [1.39463111e+00 9.15764918e-01 1.07408155e+02 2.62614787e-01
 4.95640787e-07 1.38492258e-05 1.90940977e-05]
2021-02-01 02:22:29,487 - pyswarms.single.local_best - INFO - Optimize for 500 iters with {'c1': 0.1, 'c2': 0.3, 'w': 0.9, 'k': 5, 'p': 2}
2021-02-01 02:22:56,089 - pyswarms.single.local_best - INFO - Optimization finished | best cost: 1014.3455283991595, best pos: [1.72317641e+00 1.17516339e+00 1.28154193e+02 7.42204100e-02
 1.44011105e-05 1.13763356e-05 2.29032364e-05]
2021-02-01 02:22:56,147 - pyswarms.single.local_best - INFO - Optimize for 500 iters with {'c1': 0.1, 'c2': 0.3, 'w': 0.9, 'k': 5, 'p': 2}
2021-02-01 02:23:24,580 - pyswarms.single.local_best - INFO - Optimization finished | best cost: 995.525287957506, best pos: [1.06205656e+00 7.08348974e-01 1.24291370e+02 3.23791679e-01
 1.95327472e-05 1.65659507e-05 2.31358434e-05]
2021-02-01 02:23:24,641 - pyswarms.single.local_best - INFO - Optimize for 500 iters with {'c1': 0.1, 'c2': 0.3, 'w': 0.9, 'k': 5, 'p': 2}
2021-02-01 02:23:51,229 - pyswarms.single.local_best - INFO - Optimization finished | best cost: 987.1726203509255, best pos: [1.33715819e+00 8.85175498e-01 1.07575673e+02 2.89744270e-01
 3.52080606e-06 1.21427847e-05 1.54893878e-05]
2021-02-01 02:23:51,289 - pyswarms.single.local_best - INFO - Optimize for 500 iters with {'c1': 0.1, 'c2': 0.3, 'w': 0.9, 'k': 5, 'p': 2}
2021-02-01 02:24:18,529 - pyswarms.single.local_best - INFO - Optimization finished | best cost: 1028.6869873359096, best pos: [1.67970783e+00 1.05025852e+00 1.07151259e+02 2.02893627e-01
 5.02223639e-06 9.05980032e-06 9.96479092e-06]
2021-02-01 02:24:18,585 - pyswarms.single.local_best - INFO - Optimize for 500 iters with {'c1': 0.1, 'c2': 0.3, 'w': 0.9, 'k': 5, 'p': 2}
2021-02-01 02:24:44,939 - pyswarms.single.local_best - INFO - Optimization finished | best cost: 1006.9569063164174, best pos: [1.76651542e+00 1.20320801e+00 1.25325547e+02 7.25955436e-02
 1.75792322e-05 2.10495667e-05 2.10882752e-05]
2021-02-01 02:24:45,004 - pyswarms.single.local_best - INFO - Optimize for 500 iters with {'c1': 0.1, 'c2': 0.3, 'w': 0.9, 'k': 5, 'p': 2}
2021-02-01 02:25:12,194 - pyswarms.single.local_best - INFO - Optimization finished | best cost: 1038.6881487749588, best pos: [1.15063782e+00 7.56153609e-01 1.25917222e+02 2.75282967e-01
 1.74062153e-05 1.11603875e-05 2.45017794e-05]
2021-02-01 02:25:12,258 - pyswarms.single.local_best - INFO - Optimize for 500 iters with {'c1': 0.1, 'c2': 0.3, 'w': 0.9, 'k': 5, 'p': 2}
2021-02-01 02:25:39,001 - pyswarms.single.local_best - INFO - Optimization finished | best cost: 1032.6662414220436, best pos: [1.15221097e+00 8.16756802e-01 1.06205249e+02 3.42195849e-01
 3.06034508e-06 2.44645499e-05 2.42097346e-05]
2021-02-01 02:25:39,066 - pyswarms.single.local_best - INFO - Optimize for 500 iters with {'c1': 0.1, 'c2': 0.3, 'w': 0.9, 'k': 5, 'p': 2}
2021-02-01 02:26:05,655 - pyswarms.single.local_best - INFO - Optimization finished | best cost: 1038.2781403174363, best pos: [1.35171758e+00 9.07505972e-01 1.25624297e+02 1.83583940e-01
 2.26884809e-05 2.23753402e-05 2.33743910e-05]
2021-02-01 02:26:05,719 - pyswarms.single.local_best - INFO - Optimize for 500 iters with {'c1': 0.1, 'c2': 0.3, 'w': 0.9, 'k': 5, 'p': 2}
2021-02-01 02:26:32,325 - pyswarms.single.local_best - INFO - Optimization finished | best cost: 1023.5142121254898, best pos: [1.47796814e+00 9.19230699e-01 1.05427313e+02 2.69354950e-01
 1.57527701e-05 1.83473490e-05 8.14280384e-06]
2021-02-01 02:26:32,398 - pyswarms.single.local_best - INFO - Optimize for 500 iters with {'c1': 0.1, 'c2': 0.3, 'w': 0.9, 'k': 5, 'p': 2}
2021-02-01 02:27:00,117 - pyswarms.single.local_best - INFO - Optimization finished | best cost: 961.4785354893122, best pos: [1.25285145e+00 7.21713048e-01 1.07633592e+02 4.08502632e-01
 7.97776519e-07 6.57486562e-06 9.91438793e-06]
2021-02-01 02:27:00,182 - pyswarms.single.local_best - INFO - Optimize for 500 iters with {'c1': 0.1, 'c2': 0.3, 'w': 0.9, 'k': 5, 'p': 2}
2021-02-01 02:27:26,970 - pyswarms.single.local_best - INFO - Optimization finished | best cost: 1024.019198286878, best pos: [1.31414146e+00 9.41003867e-01 1.24781452e+02 2.01483816e-01
 1.20542948e-05 1.24790642e-05 2.42966495e-05]
2021-02-01 02:27:27,028 - pyswarms.single.local_best - INFO - Optimize for 500 iters with {'c1': 0.1, 'c2': 0.3, 'w': 0.9, 'k': 5, 'p': 2}
2021-02-01 02:27:52,666 - pyswarms.single.local_best - INFO - Optimization finished | best cost: 998.6852412803586, best pos: [1.21300020e+00 7.95617191e-01 1.27630668e+02 2.33858176e-01
 1.81509768e-05 2.18472964e-05 2.45474078e-05]
2021-02-01 02:27:52,725 - pyswarms.single.local_best - INFO - Optimize for 500 iters with {'c1': 0.1, 'c2': 0.3, 'w': 0.9, 'k': 5, 'p': 2}
2021-02-01 02:28:20,691 - pyswarms.single.local_best - INFO - Optimization finished | best cost: 1034.8985517376823, best pos: [1.95928235e+00 1.39043524e+00 1.26442781e+02 2.79089314e-02
 2.35158497e-05 1.32317003e-05 2.40991901e-05]
2021-02-01 02:28:20,757 - pyswarms.single.local_best - INFO - Optimize for 500 iters with {'c1': 0.1, 'c2': 0.3, 'w': 0.9, 'k': 5, 'p': 2}
2021-02-01 02:28:47,774 - pyswarms.single.local_best - INFO - Optimization finished | best cost: 1047.7346874208188, best pos: [1.85702495e+00 1.28138196e+00 1.07514881e+02 1.12155541e-01
 1.21522014e-05 3.77163268e-06 1.69912972e-05]
2021-02-01 02:28:47,843 - pyswarms.single.local_best - INFO - Optimize for 500 iters with {'c1': 0.1, 'c2': 0.3, 'w': 0.9, 'k': 5, 'p': 2}
2021-02-01 02:29:14,842 - pyswarms.single.local_best - INFO - Optimization finished | best cost: 994.0360897076295, best pos: [1.13435754e+00 7.26282847e-01 1.28478225e+02 2.75614415e-01
 1.29733147e-05 1.71722443e-05 2.36691680e-05]
2021-02-01 02:29:14,900 - pyswarms.single.local_best - INFO - Optimize for 500 iters with {'c1': 0.1, 'c2': 0.3, 'w': 0.9, 'k': 5, 'p': 2}
2021-02-01 02:29:42,748 - pyswarms.single.local_best - INFO - Optimization finished | best cost: 993.9034285391924, best pos: [1.21955244e+00 8.69693918e-01 1.28340674e+02 2.29482514e-01
 1.56169820e-05 2.34780983e-05 2.25542751e-05]
2021-02-01 02:29:42,819 - pyswarms.single.local_best - INFO - Optimize for 500 iters with {'c1': 0.1, 'c2': 0.3, 'w': 0.9, 'k': 5, 'p': 2}
2021-02-01 02:30:11,704 - pyswarms.single.local_best - INFO - Optimization finished | best cost: 985.5576718098929, best pos: [1.70684984e+00 1.01512603e+00 1.27545899e+02 1.08072401e-01
 2.22477755e-05 1.71710384e-05 1.01120228e-05]
2021-02-01 02:30:11,770 - pyswarms.single.local_best - INFO - Optimize for 500 iters with {'c1': 0.1, 'c2': 0.3, 'w': 0.9, 'k': 5, 'p': 2}
2021-02-01 02:30:41,994 - pyswarms.single.local_best - INFO - Optimization finished | best cost: 1102.408195422297, best pos: [1.09295482e+00 6.83034424e-01 1.07887340e+02 4.48144216e-01
 1.48486571e-05 9.24148810e-06 1.32854856e-05]
2021-02-01 02:30:42,058 - pyswarms.single.local_best - INFO - Optimize for 500 iters with {'c1': 0.1, 'c2': 0.3, 'w': 0.9, 'k': 5, 'p': 2}
2021-02-01 02:31:09,276 - pyswarms.single.local_best - INFO - Optimization finished | best cost: 1003.0935175375971, best pos: [1.17737821e+00 7.60209982e-01 1.07500672e+02 3.58702276e-01
 4.19290806e-07 1.06985560e-05 2.42231777e-05]
2021-02-01 02:31:09,347 - pyswarms.single.local_best - INFO - Optimize for 500 iters with {'c1': 0.1, 'c2': 0.3, 'w': 0.9, 'k': 5, 'p': 2}
2021-02-01 02:31:35,762 - pyswarms.single.local_best - INFO - Optimization finished | best cost: 1019.3329911865919, best pos: [1.50074918e+00 9.13554178e-01 1.07429522e+02 2.57409520e-01
 1.94081070e-05 5.81091465e-06 9.52483979e-06]
2021-02-01 02:31:35,829 - pyswarms.single.local_best - INFO - Optimize for 500 iters with {'c1': 0.1, 'c2': 0.3, 'w': 0.9, 'k': 5, 'p': 2}
2021-02-01 02:32:03,497 - pyswarms.single.local_best - INFO - Optimization finished | best cost: 1051.7838136463995, best pos: [1.30488662e+00 8.41930705e-01 1.26014770e+02 2.16118390e-01
 1.26256697e-05 6.20968729e-06 2.17896897e-05]
2021-02-01 02:32:03,561 - pyswarms.single.local_best - INFO - Optimize for 500 iters with {'c1': 0.1, 'c2': 0.3, 'w': 0.9, 'k': 5, 'p': 2}
2021-02-01 02:32:29,894 - pyswarms.single.local_best - INFO - Optimization finished | best cost: 1040.9093081087804, best pos: [1.38156069e+00 8.53373449e-01 1.25617337e+02 1.82719374e-01
 7.02905928e-06 2.02762215e-05 2.41347017e-05]
2021-02-01 02:32:29,961 - pyswarms.single.local_best - INFO - Optimize for 500 iters with {'c1': 0.1, 'c2': 0.3, 'w': 0.9, 'k': 5, 'p': 2}
2021-02-01 02:32:56,096 - pyswarms.single.local_best - INFO - Optimization finished | best cost: 1025.648606609039, best pos: [1.19624339e+00 7.87187003e-01 1.25668123e+02 2.46874234e-01
 2.01681074e-05 2.36659914e-05 2.44458121e-05]
2021-02-01 02:32:56,163 - pyswarms.single.local_best - INFO - Optimize for 500 iters with {'c1': 0.1, 'c2': 0.3, 'w': 0.9, 'k': 5, 'p': 2}
2021-02-01 02:33:23,408 - pyswarms.single.local_best - INFO - Optimization finished | best cost: 1035.7759140118944, best pos: [1.03036577e+00 6.57263184e-01 1.07618716e+02 4.89550044e-01
 5.68338942e-06 2.43037212e-05 9.31156371e-06]
2021-02-01 02:33:23,469 - pyswarms.single.local_best - INFO - Optimize for 500 iters with {'c1': 0.1, 'c2': 0.3, 'w': 0.9, 'k': 5, 'p': 2}
2021-02-01 02:33:50,539 - pyswarms.single.local_best - INFO - Optimization finished | best cost: 978.052160636568, best pos: [1.57401828e+00 1.04110873e+00 1.28440717e+02 1.10626360e-01
 1.75112019e-05 8.10467670e-06 2.35553810e-05]
2021-02-01 02:33:50,603 - pyswarms.single.local_best - INFO - Optimize for 500 iters with {'c1': 0.1, 'c2': 0.3, 'w': 0.9, 'k': 5, 'p': 2}
2021-02-01 02:34:17,676 - pyswarms.single.local_best - INFO - Optimization finished | best cost: 964.302982433969, best pos: [1.63269772e+00 1.16073131e+00 1.25631216e+02 9.30868540e-02
 1.93172021e-05 2.04726554e-05 2.42687700e-05]
2021-02-01 02:34:17,740 - pyswarms.single.local_best - INFO - Optimize for 500 iters with {'c1': 0.1, 'c2': 0.3, 'w': 0.9, 'k': 5, 'p': 2}
2021-02-01 02:34:44,057 - pyswarms.single.local_best - INFO - Optimization finished | best cost: 1058.4116333697166, best pos: [1.35469347e+00 9.21978053e-01 1.24674639e+02 1.90130637e-01
 1.04179892e-05 1.86762442e-05 2.34200491e-05]
2021-02-01 02:34:44,128 - pyswarms.single.local_best - INFO - Optimize for 500 iters with {'c1': 0.1, 'c2': 0.3, 'w': 0.9, 'k': 5, 'p': 2}
2021-02-01 02:35:11,495 - pyswarms.single.local_best - INFO - Optimization finished | best cost: 1053.7124431843085, best pos: [1.60170747e+00 1.13889569e+00 1.25491219e+02 1.07647111e-01
 4.23812705e-06 2.20633810e-05 2.36802130e-05]
2021-02-01 02:35:11,561 - pyswarms.single.local_best - INFO - Optimize for 500 iters with {'c1': 0.1, 'c2': 0.3, 'w': 0.9, 'k': 5, 'p': 2}
2021-02-01 02:35:36,781 - pyswarms.single.local_best - INFO - Optimization finished | best cost: 917.0841935701759, best pos: [1.74786328e+00 1.27063148e+00 1.26610877e+02 7.04443780e-02
 1.38852698e-05 1.28951446e-05 2.19195308e-05]
2021-02-01 02:35:36,844 - pyswarms.single.local_best - INFO - Optimize for 500 iters with {'c1': 0.1, 'c2': 0.3, 'w': 0.9, 'k': 5, 'p': 2}
2021-02-01 02:36:03,619 - pyswarms.single.local_best - INFO - Optimization finished | best cost: 1005.7388308253887, best pos: [1.26557675e+00 8.53011320e-01 1.27251878e+02 2.16731585e-01
 6.92941862e-06 2.26005706e-05 2.42524526e-05]
2021-02-01 02:36:03,688 - pyswarms.single.local_best - INFO - Optimize for 500 iters with {'c1': 0.1, 'c2': 0.3, 'w': 0.9, 'k': 5, 'p': 2}
2021-02-01 02:36:31,810 - pyswarms.single.local_best - INFO - Optimization finished | best cost: 1011.0231971817598, best pos: [1.46532298e+00 9.55007287e-01 1.25566456e+02 1.53899871e-01
 8.46295564e-06 1.51915255e-05 2.40381267e-05]
2021-02-01 02:36:31,874 - pyswarms.single.local_best - INFO - Optimize for 500 iters with {'c1': 0.1, 'c2': 0.3, 'w': 0.9, 'k': 5, 'p': 2}
2021-02-01 02:36:58,410 - pyswarms.single.local_best - INFO - Optimization finished | best cost: 984.0278675164, best pos: [1.17534020e+00 8.29784950e-01 1.25398271e+02 2.51599404e-01
 2.38790739e-05 1.43079318e-05 2.40328194e-05]
2021-02-01 02:36:58,473 - pyswarms.single.local_best - INFO - Optimize for 500 iters with {'c1': 0.1, 'c2': 0.3, 'w': 0.9, 'k': 5, 'p': 2}
2021-02-01 02:37:25,954 - pyswarms.single.local_best - INFO - Optimization finished | best cost: 1028.9668696660767, best pos: [1.57097512e+00 9.74485943e-01 1.05506713e+02 2.44605401e-01
 1.04971223e-05 1.91088455e-05 7.44065731e-06]
2021-02-01 02:37:26,023 - pyswarms.single.local_best - INFO - Optimize for 500 iters with {'c1': 0.1, 'c2': 0.3, 'w': 0.9, 'k': 5, 'p': 2}
2021-02-01 02:37:52,638 - pyswarms.single.local_best - INFO - Optimization finished | best cost: 1042.3606936348624, best pos: [1.49260986e+00 1.03758673e+00 1.25775877e+02 1.45031247e-01
 1.25814889e-05 1.14326700e-05 2.09075523e-05]
2021-02-01 02:37:52,695 - pyswarms.single.local_best - INFO - Optimize for 500 iters with {'c1': 0.1, 'c2': 0.3, 'w': 0.9, 'k': 5, 'p': 2}
2021-02-01 02:38:19,040 - pyswarms.single.local_best - INFO - Optimization finished | best cost: 1026.4907893617703, best pos: [1.19133095e+00 7.91784799e-01 1.26055958e+02 2.57780997e-01
 1.22398374e-05 1.28099667e-05 2.42403932e-05]
2021-02-01 02:38:19,106 - pyswarms.single.local_best - INFO - Optimize for 500 iters with {'c1': 0.1, 'c2': 0.3, 'w': 0.9, 'k': 5, 'p': 2}
2021-02-01 02:38:45,403 - pyswarms.single.local_best - INFO - Optimization finished | best cost: 1000.5253532463998, best pos: [1.67452222e+00 1.09619633e+00 1.04108877e+02 1.83997465e-01
 1.19538120e-05 1.21270622e-05 1.38303113e-05]
2021-02-01 02:38:45,462 - pyswarms.single.local_best - INFO - Optimize for 500 iters with {'c1': 0.1, 'c2': 0.3, 'w': 0.9, 'k': 5, 'p': 2}
2021-02-01 02:39:13,254 - pyswarms.single.local_best - INFO - Optimization finished | best cost: 1035.6353068763967, best pos: [1.37930966e+00 9.60337623e-01 1.29644019e+02 1.65485399e-01
 1.36431559e-05 1.26873806e-05 2.45025156e-05]
2021-02-01 02:39:13,320 - pyswarms.single.local_best - INFO - Optimize for 500 iters with {'c1': 0.1, 'c2': 0.3, 'w': 0.9, 'k': 5, 'p': 2}
2021-02-01 02:39:40,096 - pyswarms.single.local_best - INFO - Optimization finished | best cost: 994.68860596378, best pos: [1.53801455e+00 9.45641465e-01 1.26501929e+02 1.38340508e-01
 8.43943066e-06 8.25653319e-06 2.10752030e-05]
2021-02-01 02:39:40,162 - pyswarms.single.local_best - INFO - Optimize for 500 iters with {'c1': 0.1, 'c2': 0.3, 'w': 0.9, 'k': 5, 'p': 2}
2021-02-01 02:40:07,551 - pyswarms.single.local_best - INFO - Optimization finished | best cost: 1032.3495334138515, best pos: [1.46646129e+00 9.01946573e-01 1.08578390e+02 2.69623779e-01
 3.00716583e-06 8.16279667e-06 1.19597332e-05]
2021-02-01 02:40:07,608 - pyswarms.single.local_best - INFO - Optimize for 500 iters with {'c1': 0.1, 'c2': 0.3, 'w': 0.9, 'k': 5, 'p': 2}
2021-02-01 02:40:33,835 - pyswarms.single.local_best - INFO - Optimization finished | best cost: 1046.8176217913424, best pos: [1.17359905e+00 7.33687225e-01 1.07973506e+02 4.04296530e-01
 1.46686615e-05 1.81608242e-05 6.25895359e-06]
2021-02-01 02:40:33,901 - pyswarms.single.local_best - INFO - Optimize for 500 iters with {'c1': 0.1, 'c2': 0.3, 'w': 0.9, 'k': 5, 'p': 2}
2021-02-01 02:40:59,802 - pyswarms.single.local_best - INFO - Optimization finished | best cost: 1012.1756194011616, best pos: [1.06836357e+00 7.09562708e-01 1.04599285e+02 4.24617805e-01
 1.15034797e-05 1.46640197e-05 2.34808339e-05]
2021-02-01 02:40:59,859 - pyswarms.single.local_best - INFO - Optimize for 500 iters with {'c1': 0.1, 'c2': 0.3, 'w': 0.9, 'k': 5, 'p': 2}
2021-02-01 02:41:27,838 - pyswarms.single.local_best - INFO - Optimization finished | best cost: 1030.4817471369388, best pos: [1.02777476e+00 7.18726719e-01 1.28788975e+02 3.28423880e-01
 2.15128533e-05 2.14353405e-05 2.42950232e-05]
2021-02-01 02:41:27,908 - pyswarms.single.local_best - INFO - Optimize for 500 iters with {'c1': 0.1, 'c2': 0.3, 'w': 0.9, 'k': 5, 'p': 2}
2021-02-01 02:41:53,857 - pyswarms.single.local_best - INFO - Optimization finished | best cost: 999.5196942110533, best pos: [1.37882649e+00 1.02481368e+00 1.25490117e+02 1.71313833e-01
 1.69578697e-05 1.51645149e-05 2.39259854e-05]
2021-02-01 02:41:53,921 - pyswarms.single.local_best - INFO - Optimize for 500 iters with {'c1': 0.1, 'c2': 0.3, 'w': 0.9, 'k': 5, 'p': 2}
2021-02-01 02:42:21,111 - pyswarms.single.local_best - INFO - Optimization finished | best cost: 1049.307475065699, best pos: [1.62441445e+00 1.15047404e+00 1.27991338e+02 9.23100848e-02
 2.29110468e-05 1.59976702e-05 2.39999171e-05]
2021-02-01 02:42:21,174 - pyswarms.single.local_best - INFO - Optimize for 500 iters with {'c1': 0.1, 'c2': 0.3, 'w': 0.9, 'k': 5, 'p': 2}
2021-02-01 02:42:48,229 - pyswarms.single.local_best - INFO - Optimization finished | best cost: 1040.7350240126996, best pos: [1.02224953e+00 7.15392990e-01 1.25723242e+02 3.36529510e-01
 2.03160037e-05 2.15919927e-05 2.42344035e-05]
2021-02-01 02:42:48,298 - pyswarms.single.local_best - INFO - Optimize for 500 iters with {'c1': 0.1, 'c2': 0.3, 'w': 0.9, 'k': 5, 'p': 2}
2021-02-01 02:43:15,194 - pyswarms.single.local_best - INFO - Optimization finished | best cost: 1025.0838420504633, best pos: [1.23552010e+00 7.98609316e-01 1.26167317e+02 2.34767464e-01
 1.57448765e-05 2.35151625e-05 2.24428429e-05]
2021-02-01 02:43:15,259 - pyswarms.single.local_best - INFO - Optimize for 500 iters with {'c1': 0.1, 'c2': 0.3, 'w': 0.9, 'k': 5, 'p': 2}
2021-02-01 02:43:41,903 - pyswarms.single.local_best - INFO - Optimization finished | best cost: 1040.5782477065213, best pos: [1.56081701e+00 9.31840175e-01 1.03966619e+02 2.47974198e-01
 1.41225687e-05 6.53542600e-06 1.43589852e-05]
2021-02-01 02:43:41,966 - pyswarms.single.local_best - INFO - Optimize for 500 iters with {'c1': 0.1, 'c2': 0.3, 'w': 0.9, 'k': 5, 'p': 2}
2021-02-01 02:44:09,817 - pyswarms.single.local_best - INFO - Optimization finished | best cost: 1022.1496692071128, best pos: [1.43071298e+00 9.13750296e-01 1.26356312e+02 1.69729716e-01
 1.48140438e-05 1.88912336e-05 1.90011333e-05]
2021-02-01 02:44:09,885 - pyswarms.single.local_best - INFO - Optimize for 500 iters with {'c1': 0.1, 'c2': 0.3, 'w': 0.9, 'k': 5, 'p': 2}
2021-02-01 02:44:36,419 - pyswarms.single.local_best - INFO - Optimization finished | best cost: 1010.8817375490141, best pos: [8.57622447e-01 5.28167466e-01 1.25795443e+02 4.69665342e-01
 2.45094691e-05 2.22192641e-05 2.32123870e-05]
2021-02-01 02:44:36,493 - pyswarms.single.local_best - INFO - Optimize for 500 iters with {'c1': 0.1, 'c2': 0.3, 'w': 0.9, 'k': 5, 'p': 2}
2021-02-01 02:45:04,716 - pyswarms.single.local_best - INFO - Optimization finished | best cost: 986.1027260582512, best pos: [1.14397929e+00 7.10727365e-01 1.26956679e+02 2.75689345e-01
 1.50797417e-05 1.73650322e-05 2.46502614e-05]
2021-02-01 02:45:04,781 - pyswarms.single.local_best - INFO - Optimize for 500 iters with {'c1': 0.1, 'c2': 0.3, 'w': 0.9, 'k': 5, 'p': 2}
2021-02-01 02:45:32,002 - pyswarms.single.local_best - INFO - Optimization finished | best cost: 1017.9930091860831, best pos: [1.16846474e+00 7.52510340e-01 1.26950644e+02 2.65462224e-01
 1.61611403e-05 1.38076159e-05 2.36376491e-05]
2021-02-01 02:45:32,068 - pyswarms.single.local_best - INFO - Optimize for 500 iters with {'c1': 0.1, 'c2': 0.3, 'w': 0.9, 'k': 5, 'p': 2}
2021-02-01 02:45:58,968 - pyswarms.single.local_best - INFO - Optimization finished | best cost: 1006.9077611662499, best pos: [1.31234015e+00 9.27808839e-01 1.25764940e+02 1.97322264e-01
 1.12334335e-05 1.46232930e-05 2.45927600e-05]
2021-02-01 02:45:59,032 - pyswarms.single.local_best - INFO - Optimize for 500 iters with {'c1': 0.1, 'c2': 0.3, 'w': 0.9, 'k': 5, 'p': 2}
2021-02-01 02:46:25,608 - pyswarms.single.local_best - INFO - Optimization finished | best cost: 1093.8312888299088, best pos: [1.12062894e+00 7.43080437e-01 1.24990555e+02 2.94836702e-01
 1.68667285e-05 1.98563305e-05 2.15847984e-05]
2021-02-01 02:46:25,678 - pyswarms.single.local_best - INFO - Optimize for 500 iters with {'c1': 0.1, 'c2': 0.3, 'w': 0.9, 'k': 5, 'p': 2}
2021-02-01 02:46:53,352 - pyswarms.single.local_best - INFO - Optimization finished | best cost: 1073.2848418444805, best pos: [8.81561051e-01 5.83037602e-01 1.25562756e+02 4.55212076e-01
 1.74626763e-05 2.11939059e-05 2.23249480e-05]
2021-02-01 02:46:53,415 - pyswarms.single.local_best - INFO - Optimize for 500 iters with {'c1': 0.1, 'c2': 0.3, 'w': 0.9, 'k': 5, 'p': 2}
2021-02-01 02:47:20,352 - pyswarms.single.local_best - INFO - Optimization finished | best cost: 1061.4976177439958, best pos: [1.30251876e+00 8.71138513e-01 1.28196910e+02 1.96914324e-01
 1.56449967e-05 2.46651673e-05 2.39997617e-05]
2021-02-01 02:47:20,416 - pyswarms.single.local_best - INFO - Optimize for 500 iters with {'c1': 0.1, 'c2': 0.3, 'w': 0.9, 'k': 5, 'p': 2}
2021-02-01 02:47:48,111 - pyswarms.single.local_best - INFO - Optimization finished | best cost: 1040.9620637653243, best pos: [1.40182806e+00 8.78745485e-01 1.28241706e+02 1.69472763e-01
 7.75441484e-06 1.20254997e-05 2.42783953e-05]
2021-02-01 02:47:48,183 - pyswarms.single.local_best - INFO - Optimize for 500 iters with {'c1': 0.1, 'c2': 0.3, 'w': 0.9, 'k': 5, 'p': 2}
2021-02-01 02:48:17,051 - pyswarms.single.local_best - INFO - Optimization finished | best cost: 1055.6618011531123, best pos: [1.78417477e+00 1.36546622e+00 1.25070678e+02 6.40046110e-02
 6.35325996e-06 1.39622522e-05 2.40057894e-05]
2021-02-01 02:48:17,108 - pyswarms.single.local_best - INFO - Optimize for 500 iters with {'c1': 0.1, 'c2': 0.3, 'w': 0.9, 'k': 5, 'p': 2}
2021-02-01 02:48:44,607 - pyswarms.single.local_best - INFO - Optimization finished | best cost: 989.3221117974053, best pos: [1.34644235e+00 9.20070533e-01 1.06760942e+02 2.76199183e-01
 1.00691536e-05 7.85722172e-06 1.71018953e-05]
2021-02-01 02:48:44,659 - pyswarms.single.local_best - INFO - Optimize for 500 iters with {'c1': 0.1, 'c2': 0.3, 'w': 0.9, 'k': 5, 'p': 2}
2021-02-01 02:49:10,755 - pyswarms.single.local_best - INFO - Optimization finished | best cost: 1025.5631959019797, best pos: [1.30167122e+00 8.72262495e-01 1.26445558e+02 2.04165766e-01
 1.34999962e-05 1.86313651e-05 2.35927035e-05]
2021-02-01 02:49:10,820 - pyswarms.single.local_best - INFO - Optimize for 500 iters with {'c1': 0.1, 'c2': 0.3, 'w': 0.9, 'k': 5, 'p': 2}
2021-02-01 02:49:38,618 - pyswarms.single.local_best - INFO - Optimization finished | best cost: 985.7626789708722, best pos: [1.78486342e+00 1.21743464e+00 1.25807361e+02 7.63158748e-02
 9.43722141e-06 4.15998540e-07 1.85163019e-05]
2021-02-01 02:49:38,682 - pyswarms.single.local_best - INFO - Optimize for 500 iters with {'c1': 0.1, 'c2': 0.3, 'w': 0.9, 'k': 5, 'p': 2}
2021-02-01 02:50:05,338 - pyswarms.single.local_best - INFO - Optimization finished | best cost: 1026.561276016182, best pos: [1.72791600e+00 1.10146149e+00 1.28485473e+02 8.40087909e-02
 1.81486007e-05 1.44796211e-05 1.83601884e-05]
2021-02-01 02:50:05,405 - pyswarms.single.local_best - INFO - Optimize for 500 iters with {'c1': 0.1, 'c2': 0.3, 'w': 0.9, 'k': 5, 'p': 2}
2021-02-01 02:50:31,820 - pyswarms.single.local_best - INFO - Optimization finished | best cost: 1021.1660926098521, best pos: [1.47903262e+00 9.42910359e-01 1.06886156e+02 2.56009359e-01
 4.59442851e-06 1.12680420e-05 1.29490712e-05]
2021-02-01 02:50:31,885 - pyswarms.single.local_best - INFO - Optimize for 500 iters with {'c1': 0.1, 'c2': 0.3, 'w': 0.9, 'k': 5, 'p': 2}
2021-02-01 02:51:00,218 - pyswarms.single.local_best - INFO - Optimization finished | best cost: 1017.1867428651133, best pos: [1.65664304e+00 1.07946932e+00 1.25320521e+02 1.11489474e-01
 2.04927635e-05 1.20484891e-05 1.56645939e-05]
2021-02-01 02:51:00,282 - pyswarms.single.local_best - INFO - Optimize for 500 iters with {'c1': 0.1, 'c2': 0.3, 'w': 0.9, 'k': 5, 'p': 2}
2021-02-01 02:51:26,718 - pyswarms.single.local_best - INFO - Optimization finished | best cost: 1018.2599238936257, best pos: [1.63428919e+00 1.09473147e+00 1.27092337e+02 1.06281913e-01
 2.30283572e-05 1.05636119e-05 1.71366056e-05]
2021-02-01 02:51:26,779 - pyswarms.single.local_best - INFO - Optimize for 500 iters with {'c1': 0.1, 'c2': 0.3, 'w': 0.9, 'k': 5, 'p': 2}
2021-02-01 02:51:54,191 - pyswarms.single.local_best - INFO - Optimization finished | best cost: 1007.8304624205216, best pos: [1.76076358e+00 1.21605616e+00 1.27178324e+02 7.64797383e-02
 1.48912553e-06 1.57537004e-05 2.19813856e-05]
2021-02-01 02:51:54,257 - pyswarms.single.local_best - INFO - Optimize for 500 iters with {'c1': 0.1, 'c2': 0.3, 'w': 0.9, 'k': 5, 'p': 2}
2021-02-01 02:52:21,870 - pyswarms.single.local_best - INFO - Optimization finished | best cost: 1009.2221310530828, best pos: [1.74623889e+00 1.20596665e+00 1.27614337e+02 7.48052830e-02
 1.93424102e-06 9.68320545e-06 2.41522876e-05]
2021-02-01 02:52:21,933 - pyswarms.single.local_best - INFO - Optimize for 500 iters with {'c1': 0.1, 'c2': 0.3, 'w': 0.9, 'k': 5, 'p': 2}
2021-02-01 02:52:48,529 - pyswarms.single.local_best - INFO - Optimization finished | best cost: 1109.2373938702399, best pos: [1.12365131e+00 6.25817234e-01 1.06102101e+02 5.13102592e-01
 8.28358009e-06 4.83393937e-06 1.00780154e-05]
2021-02-01 02:52:48,589 - pyswarms.single.local_best - INFO - Optimize for 500 iters with {'c1': 0.1, 'c2': 0.3, 'w': 0.9, 'k': 5, 'p': 2}
2021-02-01 02:53:14,108 - pyswarms.single.local_best - INFO - Optimization finished | best cost: 1061.0645626720277, best pos: [8.99446992e-01 6.22575451e-01 1.06789713e+02 5.52948073e-01
 1.49197042e-05 2.06931031e-05 1.39221018e-05]
2021-02-01 02:53:14,170 - pyswarms.single.local_best - INFO - Optimize for 500 iters with {'c1': 0.1, 'c2': 0.3, 'w': 0.9, 'k': 5, 'p': 2}
2021-02-01 02:53:41,132 - pyswarms.single.local_best - INFO - Optimization finished | best cost: 1027.0545623759301, best pos: [1.58042539e+00 1.11712710e+00 1.27961728e+02 1.14059802e-01
 1.50848747e-05 2.21172348e-07 2.08580432e-05]
2021-02-01 02:53:41,199 - pyswarms.single.local_best - INFO - Optimize for 500 iters with {'c1': 0.1, 'c2': 0.3, 'w': 0.9, 'k': 5, 'p': 2}
2021-02-01 02:54:07,857 - pyswarms.single.local_best - INFO - Optimization finished | best cost: 1059.5971095694717, best pos: [1.50082766e+00 1.10303139e+00 1.27377092e+02 1.31000029e-01
 2.08511408e-05 5.22340938e-06 2.33755666e-05]
2021-02-01 02:54:07,918 - pyswarms.single.local_best - INFO - Optimize for 500 iters with {'c1': 0.1, 'c2': 0.3, 'w': 0.9, 'k': 5, 'p': 2}
2021-02-01 02:54:35,112 - pyswarms.single.local_best - INFO - Optimization finished | best cost: 1027.7492820240489, best pos: [1.24369627e+00 8.00392040e-01 1.05886675e+02 3.41590586e-01
 8.32166459e-06 1.43105445e-05 1.75413074e-05]
2021-02-01 02:54:35,178 - pyswarms.single.local_best - INFO - Optimize for 500 iters with {'c1': 0.1, 'c2': 0.3, 'w': 0.9, 'k': 5, 'p': 2}
2021-02-01 02:55:00,902 - pyswarms.single.local_best - INFO - Optimization finished | best cost: 989.2472291126676, best pos: [1.63560630e+00 1.15569142e+00 1.26603468e+02 1.00848738e-01
 1.67028880e-05 1.01070406e-05 2.13938402e-05]
2021-02-01 02:55:00,964 - pyswarms.single.local_best - INFO - Optimize for 500 iters with {'c1': 0.1, 'c2': 0.3, 'w': 0.9, 'k': 5, 'p': 2}
2021-02-01 02:55:27,739 - pyswarms.single.local_best - INFO - Optimization finished | best cost: 1043.519823524607, best pos: [1.57679215e+00 9.71414299e-01 1.04604048e+02 2.43975586e-01
 1.12749875e-05 9.35096452e-06 1.07504481e-05]
2021-02-01 02:55:27,803 - pyswarms.single.local_best - INFO - Optimize for 500 iters with {'c1': 0.1, 'c2': 0.3, 'w': 0.9, 'k': 5, 'p': 2}
2021-02-01 02:55:55,368 - pyswarms.single.local_best - INFO - Optimization finished | best cost: 1017.5069970360057, best pos: [1.65364689e+00 1.07746228e+00 1.27012238e+02 1.02734151e-01
 1.50448045e-05 1.82615936e-05 1.92263118e-05]
2021-02-01 02:55:55,439 - pyswarms.single.local_best - INFO - Optimize for 500 iters with {'c1': 0.1, 'c2': 0.3, 'w': 0.9, 'k': 5, 'p': 2}
2021-02-01 02:56:23,051 - pyswarms.single.local_best - INFO - Optimization finished | best cost: 1048.0339366955081, best pos: [1.38510892e+00 9.63762003e-01 1.26783821e+02 1.70158133e-01
 1.38003991e-05 1.64559083e-05 2.35575335e-05]
2021-02-01 02:56:23,119 - pyswarms.single.local_best - INFO - Optimize for 500 iters with {'c1': 0.1, 'c2': 0.3, 'w': 0.9, 'k': 5, 'p': 2}
2021-02-01 02:56:49,722 - pyswarms.single.local_best - INFO - Optimization finished | best cost: 1051.215101717614, best pos: [1.33832840e+00 1.01149453e+00 1.10874149e+02 2.17927001e-01
 1.75119058e-05 1.61867296e-05 2.38374861e-05]
2021-02-01 02:56:49,790 - pyswarms.single.local_best - INFO - Optimize for 500 iters with {'c1': 0.1, 'c2': 0.3, 'w': 0.9, 'k': 5, 'p': 2}
2021-02-01 02:57:16,818 - pyswarms.single.local_best - INFO - Optimization finished | best cost: 982.2095327995288, best pos: [1.31236341e+00 8.54389508e-01 1.26917106e+02 2.05237920e-01
 1.24712370e-05 1.06614891e-05 2.20527518e-05]
2021-02-01 02:57:16,888 - pyswarms.single.local_best - INFO - Optimize for 500 iters with {'c1': 0.1, 'c2': 0.3, 'w': 0.9, 'k': 5, 'p': 2}
2021-02-01 02:57:43,154 - pyswarms.single.local_best - INFO - Optimization finished | best cost: 975.8686154597984, best pos: [1.40125564e+00 9.34834517e-01 1.26621293e+02 1.62137215e-01
 1.59504846e-05 1.71444168e-05 2.45408010e-05]
2021-02-01 02:57:43,219 - pyswarms.single.local_best - INFO - Optimize for 500 iters with {'c1': 0.1, 'c2': 0.3, 'w': 0.9, 'k': 5, 'p': 2}
2021-02-01 02:58:09,688 - pyswarms.single.local_best - INFO - Optimization finished | best cost: 1082.1816194169544, best pos: [9.00385489e-01 5.25533276e-01 1.03111435e+02 6.84334286e-01
 1.01413530e-05 2.41668563e-05 5.39866375e-06]
2021-02-01 02:58:09,765 - pyswarms.single.local_best - INFO - Optimize for 500 iters with {'c1': 0.1, 'c2': 0.3, 'w': 0.9, 'k': 5, 'p': 2}
2021-02-01 02:58:36,751 - pyswarms.single.local_best - INFO - Optimization finished | best cost: 1003.2953708527499, best pos: [1.64531758e+00 1.07609734e+00 1.26841501e+02 9.73556823e-02
 1.34085618e-05 1.40227876e-05 2.29844443e-05]
2021-02-01 02:58:36,824 - pyswarms.single.local_best - INFO - Optimize for 500 iters with {'c1': 0.1, 'c2': 0.3, 'w': 0.9, 'k': 5, 'p': 2}
2021-02-01 02:59:03,754 - pyswarms.single.local_best - INFO - Optimization finished | best cost: 1061.4440629690532, best pos: [1.58582372e+00 1.19814813e+00 1.25485791e+02 1.06209235e-01
 1.37803192e-05 1.70140657e-05 2.37845694e-05]
2021-02-01 02:59:03,817 - pyswarms.single.local_best - INFO - Optimize for 500 iters with {'c1': 0.1, 'c2': 0.3, 'w': 0.9, 'k': 5, 'p': 2}
2021-02-01 02:59:31,020 - pyswarms.single.local_best - INFO - Optimization finished | best cost: 1024.7197405177028, best pos: [1.68036065e+00 1.08862631e+00 1.06657403e+02 1.80590790e-01
 1.87710654e-05 9.18711760e-06 1.15603856e-05]
2021-02-01 02:59:31,085 - pyswarms.single.local_best - INFO - Optimize for 500 iters with {'c1': 0.1, 'c2': 0.3, 'w': 0.9, 'k': 5, 'p': 2}
2021-02-01 02:59:58,070 - pyswarms.single.local_best - INFO - Optimization finished | best cost: 1031.3995197440304, best pos: [1.79332043e+00 1.04929648e+00 1.06001900e+02 2.04301231e-01
 1.30648107e-05 3.23196621e-06 6.15420312e-06]
2021-02-01 02:59:58,129 - pyswarms.single.local_best - INFO - Optimize for 500 iters with {'c1': 0.1, 'c2': 0.3, 'w': 0.9, 'k': 5, 'p': 2}
2021-02-01 03:00:24,493 - pyswarms.single.local_best - INFO - Optimization finished | best cost: 1047.6920615791348, best pos: [9.91670518e-01 6.44067589e-01 1.25764957e+02 3.85765307e-01
 1.15169193e-05 1.28691099e-05 1.99225220e-05]
2021-02-01 03:00:24,560 - pyswarms.single.local_best - INFO - Optimize for 500 iters with {'c1': 0.1, 'c2': 0.3, 'w': 0.9, 'k': 5, 'p': 2}
2021-02-01 03:00:51,623 - pyswarms.single.local_best - INFO - Optimization finished | best cost: 1047.8192542124523, best pos: [1.47760168e+00 9.91371530e-01 1.25575585e+02 1.47706601e-01
 2.10114476e-05 8.29121950e-06 2.25159643e-05]
2021-02-01 03:00:51,689 - pyswarms.single.local_best - INFO - Optimize for 500 iters with {'c1': 0.1, 'c2': 0.3, 'w': 0.9, 'k': 5, 'p': 2}
2021-02-01 03:01:18,398 - pyswarms.single.local_best - INFO - Optimization finished | best cost: 1063.33784794226, best pos: [1.53272201e+00 1.03975842e+00 1.26378685e+02 1.27307451e-01
 1.05321045e-05 1.61766671e-05 2.40674415e-05]
2021-02-01 03:01:18,467 - pyswarms.single.local_best - INFO - Optimize for 500 iters with {'c1': 0.1, 'c2': 0.3, 'w': 0.9, 'k': 5, 'p': 2}
2021-02-01 03:01:44,064 - pyswarms.single.local_best - INFO - Optimization finished | best cost: 977.280203119739, best pos: [1.79264151e+00 1.14665779e+00 1.25817139e+02 7.62289594e-02
 1.39098565e-05 6.61887466e-06 1.82440137e-05]
2021-02-01 03:01:44,129 - pyswarms.single.local_best - INFO - Optimize for 500 iters with {'c1': 0.1, 'c2': 0.3, 'w': 0.9, 'k': 5, 'p': 2}
2021-02-01 03:02:10,814 - pyswarms.single.local_best - INFO - Optimization finished | best cost: 1018.5789694034261, best pos: [1.29755250e+00 8.57032486e-01 1.25835044e+02 2.06588820e-01
 2.17666896e-05 1.41313134e-05 2.36616423e-05]
2021-02-01 03:02:10,879 - pyswarms.single.local_best - INFO - Optimize for 500 iters with {'c1': 0.1, 'c2': 0.3, 'w': 0.9, 'k': 5, 'p': 2}
2021-02-01 03:02:37,741 - pyswarms.single.local_best - INFO - Optimization finished | best cost: 1058.6873711350438, best pos: [1.47114827e+00 1.04079969e+00 1.07397300e+02 2.05600791e-01
 1.20773204e-05 1.10743861e-05 2.07856409e-05]
2021-02-01 03:02:37,815 - pyswarms.single.local_best - INFO - Optimize for 500 iters with {'c1': 0.1, 'c2': 0.3, 'w': 0.9, 'k': 5, 'p': 2}
2021-02-01 03:03:03,726 - pyswarms.single.local_best - INFO - Optimization finished | best cost: 960.2102162548331, best pos: [1.41726134e+00 1.00450620e+00 1.25796646e+02 1.64724268e-01
 1.26234207e-05 1.92347221e-05 2.11031888e-05]
2021-02-01 03:03:03,789 - pyswarms.single.local_best - INFO - Optimize for 500 iters with {'c1': 0.1, 'c2': 0.3, 'w': 0.9, 'k': 5, 'p': 2}
2021-02-01 03:03:31,568 - pyswarms.single.local_best - INFO - Optimization finished | best cost: 970.759910320724, best pos: [1.33239081e+00 8.56080612e-01 1.26457573e+02 1.94405333e-01
 1.32413117e-05 1.70167467e-05 2.36007810e-05]
2021-02-01 03:03:31,631 - pyswarms.single.local_best - INFO - Optimize for 500 iters with {'c1': 0.1, 'c2': 0.3, 'w': 0.9, 'k': 5, 'p': 2}
2021-02-01 03:03:57,959 - pyswarms.single.local_best - INFO - Optimization finished | best cost: 1097.240932210544, best pos: [1.63062784e+00 1.20204932e+00 1.24138261e+02 1.02053420e-01
 1.09408644e-05 1.47864558e-05 2.41916040e-05]
2021-02-01 03:03:58,025 - pyswarms.single.local_best - INFO - Optimize for 500 iters with {'c1': 0.1, 'c2': 0.3, 'w': 0.9, 'k': 5, 'p': 2}
2021-02-01 03:04:24,939 - pyswarms.single.local_best - INFO - Optimization finished | best cost: 1063.1382201519568, best pos: [1.57127082e+00 1.12185188e+00 1.26236048e+02 1.11072658e-01
 2.04114819e-05 1.43414731e-05 2.46577083e-05]
2021-02-01 03:04:25,000 - pyswarms.single.local_best - INFO - Optimize for 500 iters with {'c1': 0.1, 'c2': 0.3, 'w': 0.9, 'k': 5, 'p': 2}
2021-02-01 03:04:53,511 - pyswarms.single.local_best - INFO - Optimization finished | best cost: 1009.9906078375195, best pos: [1.62841766e+00 1.09966421e+00 1.25862136e+02 1.17568676e-01
 6.57985863e-06 1.49082606e-05 1.76310484e-05]
2021-02-01 03:04:53,577 - pyswarms.single.local_best - INFO - Optimize for 500 iters with {'c1': 0.1, 'c2': 0.3, 'w': 0.9, 'k': 5, 'p': 2}
2021-02-01 03:05:21,562 - pyswarms.single.local_best - INFO - Optimization finished | best cost: 1063.9291136892657, best pos: [1.72591920e+00 1.20251932e+00 1.27065579e+02 7.57702613e-02
 1.08398699e-05 1.58426282e-05 2.38732357e-05]
2021-02-01 03:05:21,623 - pyswarms.single.local_best - INFO - Optimize for 500 iters with {'c1': 0.1, 'c2': 0.3, 'w': 0.9, 'k': 5, 'p': 2}
2021-02-01 03:05:47,874 - pyswarms.single.local_best - INFO - Optimization finished | best cost: 1051.07380810032, best pos: [1.25421417e+00 7.74289915e-01 1.26038858e+02 2.36096496e-01
 9.59563060e-06 1.13536585e-05 2.28619770e-05]
2021-02-01 03:05:47,940 - pyswarms.single.local_best - INFO - Optimize for 500 iters with {'c1': 0.1, 'c2': 0.3, 'w': 0.9, 'k': 5, 'p': 2}
2021-02-01 03:06:15,222 - pyswarms.single.local_best - INFO - Optimization finished | best cost: 1047.2023378782474, best pos: [1.51561185e+00 9.44113701e-01 1.26615216e+02 1.36800430e-01
 1.17844605e-05 1.36733330e-05 2.36144705e-05]
2021-02-01 03:06:15,285 - pyswarms.single.local_best - INFO - Optimize for 500 iters with {'c1': 0.1, 'c2': 0.3, 'w': 0.9, 'k': 5, 'p': 2}
2021-02-01 03:06:43,072 - pyswarms.single.local_best - INFO - Optimization finished | best cost: 1030.920300882845, best pos: [1.68198616e+00 1.15217683e+00 1.28272236e+02 8.75506349e-02
 4.51984103e-06 1.31868817e-05 2.30357228e-05]
2021-02-01 03:06:43,141 - pyswarms.single.local_best - INFO - Optimize for 500 iters with {'c1': 0.1, 'c2': 0.3, 'w': 0.9, 'k': 5, 'p': 2}
2021-02-01 03:07:11,535 - pyswarms.single.local_best - INFO - Optimization finished | best cost: 1034.1143337213844, best pos: [1.05733448e+00 7.08891752e-01 1.09105297e+02 4.24734405e-01
 1.22300507e-05 1.41397030e-05 1.66934620e-05]
2021-02-01 03:07:11,605 - pyswarms.single.local_best - INFO - Optimize for 500 iters with {'c1': 0.1, 'c2': 0.3, 'w': 0.9, 'k': 5, 'p': 2}
2021-02-01 03:07:37,043 - pyswarms.single.local_best - INFO - Optimization finished | best cost: 383.493352333899, best pos: [1.09788497e+00 1.01218037e-01 1.36914483e+02 3.06083508e-01
 9.55328403e-06 4.27551554e-06 1.10406565e-05]
2021-02-01 03:07:37,113 - pyswarms.single.local_best - INFO - Optimize for 500 iters with {'c1': 0.1, 'c2': 0.3, 'w': 0.9, 'k': 5, 'p': 2}
2021-02-01 03:08:03,345 - pyswarms.single.local_best - INFO - Optimization finished | best cost: 396.424777313385, best pos: [1.29585193e+00 1.69556790e-01 1.35881159e+02 2.93680884e-01
 8.85421158e-09 1.37495980e-05 4.89183998e-07]
2021-02-01 03:08:03,412 - pyswarms.single.local_best - INFO - Optimize for 500 iters with {'c1': 0.1, 'c2': 0.3, 'w': 0.9, 'k': 5, 'p': 2}
2021-02-01 03:08:29,682 - pyswarms.single.local_best - INFO - Optimization finished | best cost: 370.6545049451637, best pos: [1.37245905e+00 5.12182961e-01 1.35122636e+02 2.22496241e-01
 2.05448676e-05 1.11829879e-05 1.82369635e-07]
2021-02-01 03:08:29,754 - pyswarms.single.local_best - INFO - Optimize for 500 iters with {'c1': 0.1, 'c2': 0.3, 'w': 0.9, 'k': 5, 'p': 2}
2021-02-01 03:08:57,094 - pyswarms.single.local_best - INFO - Optimization finished | best cost: 392.4407148352455, best pos: [1.33847097e+00 3.14143113e-01 1.37451586e+02 2.10452546e-01
 2.21397755e-05 2.78117179e-05 2.53927459e-07]
2021-02-01 03:08:57,159 - pyswarms.single.local_best - INFO - Optimize for 500 iters with {'c1': 0.1, 'c2': 0.3, 'w': 0.9, 'k': 5, 'p': 2}
2021-02-01 03:09:24,104 - pyswarms.single.local_best - INFO - Optimization finished | best cost: 345.2256287178309, best pos: [1.12926469e+00 9.02721697e-02 1.37537507e+02 3.23659590e-01
 1.49365873e-05 9.44299571e-06 2.30296185e-06]
2021-02-01 03:09:24,170 - pyswarms.single.local_best - INFO - Optimize for 500 iters with {'c1': 0.1, 'c2': 0.3, 'w': 0.9, 'k': 5, 'p': 2}
2021-02-01 03:09:50,776 - pyswarms.single.local_best - INFO - Optimization finished | best cost: 340.1590556277721, best pos: [1.41465819e+00 8.20301042e-01 1.29679717e+02 2.12804855e-01
 2.20648517e-05 8.87080462e-06 6.20654861e-07]
2021-02-01 03:09:50,844 - pyswarms.single.local_best - INFO - Optimize for 500 iters with {'c1': 0.1, 'c2': 0.3, 'w': 0.9, 'k': 5, 'p': 2}
2021-02-01 03:10:17,441 - pyswarms.single.local_best - INFO - Optimization finished | best cost: 352.2084920942709, best pos: [1.55865185e+00 8.34842017e-01 1.26817063e+02 1.78161041e-01
 2.87649773e-06 2.19415563e-05 3.60267420e-06]
2021-02-01 03:10:17,496 - pyswarms.single.local_best - INFO - Optimize for 500 iters with {'c1': 0.1, 'c2': 0.3, 'w': 0.9, 'k': 5, 'p': 2}
2021-02-01 03:10:43,913 - pyswarms.single.local_best - INFO - Optimization finished | best cost: 344.21992255823665, best pos: [1.13885893e+00 5.63171272e-01 1.34386968e+02 3.00149284e-01
 3.75173510e-06 3.60644052e-05 1.44678815e-06]
2021-02-01 03:10:43,976 - pyswarms.single.local_best - INFO - Optimize for 500 iters with {'c1': 0.1, 'c2': 0.3, 'w': 0.9, 'k': 5, 'p': 2}
2021-02-01 03:11:10,694 - pyswarms.single.local_best - INFO - Optimization finished | best cost: 350.7141883656885, best pos: [1.69438855e+00 3.48381807e-01 1.37626644e+02 9.44099795e-02
 1.52121240e-05 3.34359768e-05 5.51708313e-06]
2021-02-01 03:11:10,758 - pyswarms.single.local_best - INFO - Optimize for 500 iters with {'c1': 0.1, 'c2': 0.3, 'w': 0.9, 'k': 5, 'p': 2}
2021-02-01 03:11:37,759 - pyswarms.single.local_best - INFO - Optimization finished | best cost: 320.26659812867655, best pos: [1.23075429e+00 7.46280495e-01 1.27850208e+02 3.01533577e-01
 9.55552974e-07 1.28538720e-05 3.88071114e-06]
2021-02-01 03:11:37,825 - pyswarms.single.local_best - INFO - Optimize for 500 iters with {'c1': 0.1, 'c2': 0.3, 'w': 0.9, 'k': 5, 'p': 2}
2021-02-01 03:12:04,447 - pyswarms.single.local_best - INFO - Optimization finished | best cost: 386.0364488921164, best pos: [1.14227657e+00 5.24834974e-01 1.29050942e+02 3.74747893e-01
 4.23876582e-06 1.37435203e-05 9.25273407e-07]
2021-02-01 03:12:04,501 - pyswarms.single.local_best - INFO - Optimize for 500 iters with {'c1': 0.1, 'c2': 0.3, 'w': 0.9, 'k': 5, 'p': 2}
2021-02-01 03:12:31,080 - pyswarms.single.local_best - INFO - Optimization finished | best cost: 349.65680391957005, best pos: [1.38375200e+00 3.54548355e-01 1.35698793e+02 2.05709725e-01
 7.59764234e-06 2.17991440e-05 2.71932375e-06]
2021-02-01 03:12:31,134 - pyswarms.single.local_best - INFO - Optimize for 500 iters with {'c1': 0.1, 'c2': 0.3, 'w': 0.9, 'k': 5, 'p': 2}
2021-02-01 03:12:57,408 - pyswarms.single.local_best - INFO - Optimization finished | best cost: 346.1617103567718, best pos: [1.75211382e+00 9.70891249e-01 1.26059331e+02 1.91976366e-01
 2.64353840e-07 2.79246831e-06 1.72335948e-06]
2021-02-01 03:12:57,473 - pyswarms.single.local_best - INFO - Optimize for 500 iters with {'c1': 0.1, 'c2': 0.3, 'w': 0.9, 'k': 5, 'p': 2}
2021-02-01 03:13:24,244 - pyswarms.single.local_best - INFO - Optimization finished | best cost: 382.90103099229367, best pos: [9.55816889e-01 5.60860647e-01 1.27128086e+02 4.50617848e-01
 1.21839982e-05 1.63682903e-05 2.32014142e-06]
2021-02-01 03:13:24,309 - pyswarms.single.local_best - INFO - Optimize for 500 iters with {'c1': 0.1, 'c2': 0.3, 'w': 0.9, 'k': 5, 'p': 2}
2021-02-01 03:13:50,854 - pyswarms.single.local_best - INFO - Optimization finished | best cost: 373.1162308261026, best pos: [1.18504296e+00 6.57096996e-01 1.28694621e+02 3.27095628e-01
 1.86939407e-05 8.20707612e-07 2.21329290e-06]
2021-02-01 03:13:50,918 - pyswarms.single.local_best - INFO - Optimize for 500 iters with {'c1': 0.1, 'c2': 0.3, 'w': 0.9, 'k': 5, 'p': 2}
2021-02-01 03:14:17,418 - pyswarms.single.local_best - INFO - Optimization finished | best cost: 384.74798427732156, best pos: [9.74799637e-01 5.30834697e-01 1.25363120e+02 4.94646020e-01
 2.73943095e-07 6.16689117e-06 5.63860434e-06]
2021-02-01 03:14:17,481 - pyswarms.single.local_best - INFO - Optimize for 500 iters with {'c1': 0.1, 'c2': 0.3, 'w': 0.9, 'k': 5, 'p': 2}
2021-02-01 03:14:44,207 - pyswarms.single.local_best - INFO - Optimization finished | best cost: 349.7539923497553, best pos: [9.95232180e-01 5.68438456e-01 1.26603684e+02 4.96092861e-01
 3.75358196e-06 3.10452269e-06 3.08316926e-06]
2021-02-01 03:14:44,268 - pyswarms.single.local_best - INFO - Optimize for 500 iters with {'c1': 0.1, 'c2': 0.3, 'w': 0.9, 'k': 5, 'p': 2}
2021-02-01 03:15:10,470 - pyswarms.single.local_best - INFO - Optimization finished | best cost: 305.0760234197341, best pos: [7.29316131e-01 2.84260454e-02 1.38210924e+02 5.98119854e-01
 2.04285903e-06 2.40455943e-05 6.13348113e-06]
2021-02-01 03:15:10,545 - pyswarms.single.local_best - INFO - Optimize for 500 iters with {'c1': 0.1, 'c2': 0.3, 'w': 0.9, 'k': 5, 'p': 2}
2021-02-01 03:15:37,186 - pyswarms.single.local_best - INFO - Optimization finished | best cost: 412.50717808670794, best pos: [1.39847850e+00 7.66135084e-01 1.26000098e+02 2.62113466e-01
 1.06740395e-05 6.19499145e-06 1.50480971e-06]
2021-02-01 03:15:37,254 - pyswarms.single.local_best - INFO - Optimize for 500 iters with {'c1': 0.1, 'c2': 0.3, 'w': 0.9, 'k': 5, 'p': 2}
2021-02-01 03:16:04,211 - pyswarms.single.local_best - INFO - Optimization finished | best cost: 365.7032108841247, best pos: [1.34588099e+00 4.94910256e-01 1.34787851e+02 2.46156105e-01
 1.49964476e-05 2.08535050e-06 2.33913576e-06]
2021-02-01 03:16:04,271 - pyswarms.single.local_best - INFO - Optimize for 500 iters with {'c1': 0.1, 'c2': 0.3, 'w': 0.9, 'k': 5, 'p': 2}
2021-02-01 03:16:30,450 - pyswarms.single.local_best - INFO - Optimization finished | best cost: 355.74496550307276, best pos: [1.22636306e+00 4.88514545e-01 1.34505112e+02 2.63495441e-01
 2.53400931e-05 1.77936416e-05 3.04171046e-07]
2021-02-01 03:16:30,512 - pyswarms.single.local_best - INFO - Optimize for 500 iters with {'c1': 0.1, 'c2': 0.3, 'w': 0.9, 'k': 5, 'p': 2}
2021-02-01 03:16:57,250 - pyswarms.single.local_best - INFO - Optimization finished | best cost: 402.93331432223414, best pos: [1.59109623e+00 5.29137027e-01 1.36590421e+02 1.28373655e-01
 2.69676178e-05 1.50638772e-05 2.84374275e-06]
2021-02-01 03:16:57,319 - pyswarms.single.local_best - INFO - Optimize for 500 iters with {'c1': 0.1, 'c2': 0.3, 'w': 0.9, 'k': 5, 'p': 2}
2021-02-01 03:17:23,507 - pyswarms.single.local_best - INFO - Optimization finished | best cost: 335.9097951345693, best pos: [1.02376425e+00 5.45272404e-01 1.28855764e+02 4.16859469e-01
 1.04778785e-05 1.45682009e-06 4.90294281e-06]
2021-02-01 03:17:23,562 - pyswarms.single.local_best - INFO - Optimize for 500 iters with {'c1': 0.1, 'c2': 0.3, 'w': 0.9, 'k': 5, 'p': 2}
2021-02-01 03:17:49,494 - pyswarms.single.local_best - INFO - Optimization finished | best cost: 372.75811504876623, best pos: [7.86198016e-01 4.84032826e-01 1.27872588e+02 6.05756547e-01
 1.79371598e-05 5.68356613e-06 4.03363518e-06]
2021-02-01 03:17:49,552 - pyswarms.single.local_best - INFO - Optimize for 500 iters with {'c1': 0.1, 'c2': 0.3, 'w': 0.9, 'k': 5, 'p': 2}
2021-02-01 03:18:15,680 - pyswarms.single.local_best - INFO - Optimization finished | best cost: 345.09218785541066, best pos: [1.86663989e+00 3.36204740e-01 1.36214947e+02 6.67541480e-02
 1.71109266e-05 6.58428359e-07 6.09831524e-06]
2021-02-01 03:18:15,744 - pyswarms.single.local_best - INFO - Optimize for 500 iters with {'c1': 0.1, 'c2': 0.3, 'w': 0.9, 'k': 5, 'p': 2}
2021-02-01 03:18:42,289 - pyswarms.single.local_best - INFO - Optimization finished | best cost: 349.1659913326949, best pos: [9.52409842e-01 5.23523760e-01 1.31996411e+02 4.60418027e-01
 1.44735159e-05 2.51821973e-06 2.07106709e-06]
2021-02-01 03:18:42,353 - pyswarms.single.local_best - INFO - Optimize for 500 iters with {'c1': 0.1, 'c2': 0.3, 'w': 0.9, 'k': 5, 'p': 2}
2021-02-01 03:19:09,446 - pyswarms.single.local_best - INFO - Optimization finished | best cost: 364.0257633250664, best pos: [1.25089099e+00 3.84517877e-01 1.34378432e+02 2.79541567e-01
 4.23144414e-06 1.77546477e-05 2.49658505e-06]
2021-02-01 03:19:09,506 - pyswarms.single.local_best - INFO - Optimize for 500 iters with {'c1': 0.1, 'c2': 0.3, 'w': 0.9, 'k': 5, 'p': 2}
2021-02-01 03:19:36,604 - pyswarms.single.local_best - INFO - Optimization finished | best cost: 390.3709628503491, best pos: [1.35068509e+00 1.48927980e-01 1.36962419e+02 2.09988805e-01
 1.89909035e-06 9.93542673e-06 8.81892370e-06]
2021-02-01 03:19:36,670 - pyswarms.single.local_best - INFO - Optimize for 500 iters with {'c1': 0.1, 'c2': 0.3, 'w': 0.9, 'k': 5, 'p': 2}
2021-02-01 03:20:02,556 - pyswarms.single.local_best - INFO - Optimization finished | best cost: 339.21285577646745, best pos: [1.86620885e+00 8.48706676e-01 1.34471853e+02 6.01629034e-02
 2.21875182e-05 1.98760389e-05 4.99620799e-06]
2021-02-01 03:20:02,624 - pyswarms.single.local_best - INFO - Optimize for 500 iters with {'c1': 0.1, 'c2': 0.3, 'w': 0.9, 'k': 5, 'p': 2}
2021-02-01 03:20:28,598 - pyswarms.single.local_best - INFO - Optimization finished | best cost: 389.44329164618705, best pos: [1.30983211e+00 6.25534137e-01 1.25787131e+02 3.44410692e-01
 1.99508142e-06 5.01320667e-06 1.64174859e-06]
2021-02-01 03:20:28,665 - pyswarms.single.local_best - INFO - Optimize for 500 iters with {'c1': 0.1, 'c2': 0.3, 'w': 0.9, 'k': 5, 'p': 2}
2021-02-01 03:20:56,320 - pyswarms.single.local_best - INFO - Optimization finished | best cost: 351.87549147292566, best pos: [9.92965499e-01 4.72814303e-01 1.27442414e+02 4.56221007e-01
 8.79329277e-06 1.74875974e-05 4.95740607e-07]
2021-02-01 03:20:56,387 - pyswarms.single.local_best - INFO - Optimize for 500 iters with {'c1': 0.1, 'c2': 0.3, 'w': 0.9, 'k': 5, 'p': 2}
2021-02-01 03:21:23,002 - pyswarms.single.local_best - INFO - Optimization finished | best cost: 361.4683875052711, best pos: [1.68880334e+00 4.12082264e-01 1.35219496e+02 1.11168004e-01
 2.93148673e-05 2.99733362e-05 3.17651411e-07]
2021-02-01 03:21:23,074 - pyswarms.single.local_best - INFO - Optimize for 500 iters with {'c1': 0.1, 'c2': 0.3, 'w': 0.9, 'k': 5, 'p': 2}
2021-02-01 03:21:49,751 - pyswarms.single.local_best - INFO - Optimization finished | best cost: 342.5662271222757, best pos: [8.94121423e-01 5.78125772e-01 1.28003179e+02 4.93041372e-01
 6.44950373e-06 2.98261481e-06 8.52150318e-06]
2021-02-01 03:21:49,817 - pyswarms.single.local_best - INFO - Optimize for 500 iters with {'c1': 0.1, 'c2': 0.3, 'w': 0.9, 'k': 5, 'p': 2}
2021-02-01 03:22:16,035 - pyswarms.single.local_best - INFO - Optimization finished | best cost: 370.2497900113815, best pos: [1.17896797e+00 7.04605455e-01 1.26510451e+02 3.13369769e-01
 1.11211158e-05 2.49640311e-05 1.61566819e-07]
2021-02-01 03:22:16,101 - pyswarms.single.local_best - INFO - Optimize for 500 iters with {'c1': 0.1, 'c2': 0.3, 'w': 0.9, 'k': 5, 'p': 2}
2021-02-01 03:22:43,118 - pyswarms.single.local_best - INFO - Optimization finished | best cost: 384.0869877241072, best pos: [1.39022203e+00 2.75917120e-01 1.36996187e+02 1.91654697e-01
 1.35148394e-05 2.83705150e-05 3.45878455e-06]
2021-02-01 03:22:43,184 - pyswarms.single.local_best - INFO - Optimize for 500 iters with {'c1': 0.1, 'c2': 0.3, 'w': 0.9, 'k': 5, 'p': 2}
2021-02-01 03:23:09,378 - pyswarms.single.local_best - INFO - Optimization finished | best cost: 399.86739323418016, best pos: [1.42305566e+00 8.50253488e-01 1.27952796e+02 2.12994721e-01
 2.49947813e-05 1.00764736e-05 8.77591953e-07]
2021-02-01 03:23:09,445 - pyswarms.single.local_best - INFO - Optimize for 500 iters with {'c1': 0.1, 'c2': 0.3, 'w': 0.9, 'k': 5, 'p': 2}
2021-02-01 03:23:35,734 - pyswarms.single.local_best - INFO - Optimization finished | best cost: 359.49543068476, best pos: [1.14354634e+00 7.13768362e-01 1.25667750e+02 3.53501385e-01
 8.48939324e-06 3.81986598e-06 4.70380124e-06]
2021-02-01 03:23:35,792 - pyswarms.single.local_best - INFO - Optimize for 500 iters with {'c1': 0.1, 'c2': 0.3, 'w': 0.9, 'k': 5, 'p': 2}
2021-02-01 03:24:02,654 - pyswarms.single.local_best - INFO - Optimization finished | best cost: 347.0931466650727, best pos: [1.07292160e+00 5.67360291e-01 1.29558104e+02 3.84471774e-01
 7.42806565e-06 1.44541860e-05 1.96452955e-06]
2021-02-01 03:24:02,716 - pyswarms.single.local_best - INFO - Optimize for 500 iters with {'c1': 0.1, 'c2': 0.3, 'w': 0.9, 'k': 5, 'p': 2}
2021-02-01 03:24:28,383 - pyswarms.single.local_best - INFO - Optimization finished | best cost: 376.4023015228353, best pos: [1.50803418e+00 6.00944291e-02 1.36594562e+02 1.69404968e-01
 1.17552797e-05 2.33681924e-05 2.03838657e-06]
2021-02-01 03:24:28,456 - pyswarms.single.local_best - INFO - Optimize for 500 iters with {'c1': 0.1, 'c2': 0.3, 'w': 0.9, 'k': 5, 'p': 2}
2021-02-01 03:24:54,678 - pyswarms.single.local_best - INFO - Optimization finished | best cost: 381.4701219540594, best pos: [9.59239432e-01 5.08480159e-01 1.27337499e+02 4.52017667e-01
 2.28047884e-05 5.69598214e-06 3.13328792e-06]
2021-02-01 03:24:54,741 - pyswarms.single.local_best - INFO - Optimize for 500 iters with {'c1': 0.1, 'c2': 0.3, 'w': 0.9, 'k': 5, 'p': 2}
2021-02-01 03:25:21,552 - pyswarms.single.local_best - INFO - Optimization finished | best cost: 356.57931766479123, best pos: [1.90719694e+00 9.95970224e-01 1.26960183e+02 1.08936751e-01
 1.46837804e-05 2.14522892e-05 3.59429660e-07]
2021-02-01 03:25:21,610 - pyswarms.single.local_best - INFO - Optimize for 500 iters with {'c1': 0.1, 'c2': 0.3, 'w': 0.9, 'k': 5, 'p': 2}
2021-02-01 03:25:48,801 - pyswarms.single.local_best - INFO - Optimization finished | best cost: 397.4791134868843, best pos: [1.42669011e+00 4.63640781e-01 1.33929213e+02 1.89222148e-01
 1.83877502e-06 9.16891372e-06 8.16453590e-06]
2021-02-01 03:25:48,865 - pyswarms.single.local_best - INFO - Optimize for 500 iters with {'c1': 0.1, 'c2': 0.3, 'w': 0.9, 'k': 5, 'p': 2}
2021-02-01 03:26:16,328 - pyswarms.single.local_best - INFO - Optimization finished | best cost: 400.38335387249754, best pos: [1.46486296e+00 2.51800711e-01 1.37031142e+02 1.65436371e-01
 2.24014988e-05 1.84395329e-05 2.51105989e-06]
2021-02-01 03:26:16,392 - pyswarms.single.local_best - INFO - Optimize for 500 iters with {'c1': 0.1, 'c2': 0.3, 'w': 0.9, 'k': 5, 'p': 2}
2021-02-01 03:26:42,563 - pyswarms.single.local_best - INFO - Optimization finished | best cost: 344.78999182560403, best pos: [1.35130370e+00 8.92937641e-01 1.26776131e+02 2.46229623e-01
 1.19592162e-05 4.03612414e-06 3.44997499e-06]
2021-02-01 03:26:42,625 - pyswarms.single.local_best - INFO - Optimize for 500 iters with {'c1': 0.1, 'c2': 0.3, 'w': 0.9, 'k': 5, 'p': 2}
2021-02-01 03:27:08,755 - pyswarms.single.local_best - INFO - Optimization finished | best cost: 361.0874843286482, best pos: [1.05504567e+00 7.11435010e-01 1.25930877e+02 3.61927511e-01
 1.62288069e-05 2.50131046e-05 5.07362768e-07]
2021-02-01 03:27:08,820 - pyswarms.single.local_best - INFO - Optimize for 500 iters with {'c1': 0.1, 'c2': 0.3, 'w': 0.9, 'k': 5, 'p': 2}
2021-02-01 03:27:34,905 - pyswarms.single.local_best - INFO - Optimization finished | best cost: 366.8788921075849, best pos: [1.16806212e+00 3.13402602e-01 1.35637369e+02 2.92393388e-01
 1.28553470e-06 2.40055103e-05 3.62942220e-06]
2021-02-01 03:27:34,973 - pyswarms.single.local_best - INFO - Optimize for 500 iters with {'c1': 0.1, 'c2': 0.3, 'w': 0.9, 'k': 5, 'p': 2}
2021-02-01 03:28:01,775 - pyswarms.single.local_best - INFO - Optimization finished | best cost: 351.1303317996038, best pos: [1.10745892e+00 5.25960169e-01 1.27408700e+02 3.50486901e-01
 1.36840314e-05 1.64022912e-05 1.71557173e-06]
2021-02-01 03:28:01,838 - pyswarms.single.local_best - INFO - Optimize for 500 iters with {'c1': 0.1, 'c2': 0.3, 'w': 0.9, 'k': 5, 'p': 2}
2021-02-01 03:28:29,194 - pyswarms.single.local_best - INFO - Optimization finished | best cost: 371.5104237646781, best pos: [1.36705274e+00 7.29027880e-01 1.25583827e+02 2.65127517e-01
 5.27170303e-06 1.80996922e-05 1.12837290e-06]
2021-02-01 03:28:29,261 - pyswarms.single.local_best - INFO - Optimize for 500 iters with {'c1': 0.1, 'c2': 0.3, 'w': 0.9, 'k': 5, 'p': 2}
2021-02-01 03:28:56,573 - pyswarms.single.local_best - INFO - Optimization finished | best cost: 348.7188197984775, best pos: [1.49117600e+00 8.61391984e-01 1.27225562e+02 2.11459478e-01
 1.65535343e-05 2.80153343e-06 1.10976685e-06]
2021-02-01 03:28:56,631 - pyswarms.single.local_best - INFO - Optimize for 500 iters with {'c1': 0.1, 'c2': 0.3, 'w': 0.9, 'k': 5, 'p': 2}
2021-02-01 03:29:23,917 - pyswarms.single.local_best - INFO - Optimization finished | best cost: 350.7507570015106, best pos: [1.41272744e+00 6.36826744e-03 1.36688927e+02 1.93670595e-01
 2.74867482e-05 7.77953432e-06 8.58250048e-07]
2021-02-01 03:29:23,985 - pyswarms.single.local_best - INFO - Optimize for 500 iters with {'c1': 0.1, 'c2': 0.3, 'w': 0.9, 'k': 5, 'p': 2}
2021-02-01 03:29:50,695 - pyswarms.single.local_best - INFO - Optimization finished | best cost: 387.9576056886907, best pos: [1.24220836e+00 6.37196449e-01 1.29100173e+02 2.91794592e-01
 1.18904350e-05 1.47726412e-05 1.82912285e-06]
2021-02-01 03:29:50,762 - pyswarms.single.local_best - INFO - Optimize for 500 iters with {'c1': 0.1, 'c2': 0.3, 'w': 0.9, 'k': 5, 'p': 2}
2021-02-01 03:30:19,013 - pyswarms.single.local_best - INFO - Optimization finished | best cost: 368.973794514916, best pos: [1.66626814e+00 4.71964093e-01 1.34516153e+02 1.74402138e-01
 6.82003754e-06 8.89060127e-07 1.97190530e-06]
2021-02-01 03:30:19,079 - pyswarms.single.local_best - INFO - Optimize for 500 iters with {'c1': 0.1, 'c2': 0.3, 'w': 0.9, 'k': 5, 'p': 2}
2021-02-01 03:30:46,616 - pyswarms.single.local_best - INFO - Optimization finished | best cost: 367.050368389443, best pos: [1.38088808e+00 3.58953839e-01 1.35836770e+02 1.88074398e-01
 7.00050706e-06 2.62304747e-05 7.24023579e-06]
2021-02-01 03:30:46,681 - pyswarms.single.local_best - INFO - Optimize for 500 iters with {'c1': 0.1, 'c2': 0.3, 'w': 0.9, 'k': 5, 'p': 2}
2021-02-01 03:31:12,052 - pyswarms.single.local_best - INFO - Optimization finished | best cost: 337.6856213073682, best pos: [1.00584792e+00 1.03110612e-01 1.37607089e+02 3.61001976e-01
 3.15080844e-05 1.29567281e-05 4.44001818e-07]
2021-02-01 03:31:12,120 - pyswarms.single.local_best - INFO - Optimize for 500 iters with {'c1': 0.1, 'c2': 0.3, 'w': 0.9, 'k': 5, 'p': 2}
2021-02-01 03:31:38,963 - pyswarms.single.local_best - INFO - Optimization finished | best cost: 369.5837828520858, best pos: [1.48667698e+00 8.77346885e-01 1.27221605e+02 1.91248830e-01
 1.86572584e-05 1.39636940e-05 1.02506638e-06]
2021-02-01 03:31:39,037 - pyswarms.single.local_best - INFO - Optimize for 500 iters with {'c1': 0.1, 'c2': 0.3, 'w': 0.9, 'k': 5, 'p': 2}
2021-02-01 03:32:05,063 - pyswarms.single.local_best - INFO - Optimization finished | best cost: 351.01328209369257, best pos: [1.99438405e+00 4.30318236e-01 1.36986599e+02 7.35182289e-02
 1.66428250e-05 1.48040659e-05 1.57878817e-07]
2021-02-01 03:32:05,122 - pyswarms.single.local_best - INFO - Optimize for 500 iters with {'c1': 0.1, 'c2': 0.3, 'w': 0.9, 'k': 5, 'p': 2}
2021-02-01 03:32:31,979 - pyswarms.single.local_best - INFO - Optimization finished | best cost: 351.3440640498353, best pos: [1.05916498e+00 2.82538848e-01 1.35022675e+02 3.73005342e-01
 5.42661376e-06 1.08491639e-05 3.00080649e-06]
2021-02-01 03:32:32,043 - pyswarms.single.local_best - INFO - Optimize for 500 iters with {'c1': 0.1, 'c2': 0.3, 'w': 0.9, 'k': 5, 'p': 2}
2021-02-01 03:32:58,041 - pyswarms.single.local_best - INFO - Optimization finished | best cost: 362.76416757153777, best pos: [9.42040818e-01 5.12718674e-01 1.29457316e+02 4.53967563e-01
 3.49843835e-06 9.85360304e-06 6.99995882e-06]
2021-02-01 03:32:58,109 - pyswarms.single.local_best - INFO - Optimize for 500 iters with {'c1': 0.1, 'c2': 0.3, 'w': 0.9, 'k': 5, 'p': 2}
2021-02-01 03:33:24,894 - pyswarms.single.local_best - INFO - Optimization finished | best cost: 372.0603611303333, best pos: [8.60943893e-01 4.55489054e-02 1.36565964e+02 4.99976041e-01
 3.98829092e-06 1.86076812e-05 4.13015733e-06]
2021-02-01 03:33:24,953 - pyswarms.single.local_best - INFO - Optimize for 500 iters with {'c1': 0.1, 'c2': 0.3, 'w': 0.9, 'k': 5, 'p': 2}
2021-02-01 03:33:51,157 - pyswarms.single.local_best - INFO - Optimization finished | best cost: 414.456182322994, best pos: [1.85363791e+00 1.19059840e+00 1.25773794e+02 9.79071126e-02
 1.51317192e-05 3.67280984e-05 1.07453196e-06]
2021-02-01 03:33:51,224 - pyswarms.single.local_best - INFO - Optimize for 500 iters with {'c1': 0.1, 'c2': 0.3, 'w': 0.9, 'k': 5, 'p': 2}
2021-02-01 03:34:18,095 - pyswarms.single.local_best - INFO - Optimization finished | best cost: 375.27748679410524, best pos: [9.98583609e-01 8.83456917e-02 1.37978530e+02 3.52034124e-01
 2.58191379e-06 2.80662252e-06 1.60384476e-05]
2021-02-01 03:34:18,161 - pyswarms.single.local_best - INFO - Optimize for 500 iters with {'c1': 0.1, 'c2': 0.3, 'w': 0.9, 'k': 5, 'p': 2}
2021-02-01 03:34:44,889 - pyswarms.single.local_best - INFO - Optimization finished | best cost: 392.3068611455577, best pos: [1.43350957e+00 2.36776261e-01 1.36690452e+02 1.72897959e-01
 9.44954094e-06 3.53778323e-05 4.06356549e-06]
2021-02-01 03:34:44,945 - pyswarms.single.local_best - INFO - Optimize for 500 iters with {'c1': 0.1, 'c2': 0.3, 'w': 0.9, 'k': 5, 'p': 2}
2021-02-01 03:35:10,401 - pyswarms.single.local_best - INFO - Optimization finished | best cost: 389.5142608055288, best pos: [1.20094243e+00 2.98893231e-01 1.36283341e+02 2.78513625e-01
 2.39212954e-05 1.22283919e-05 8.58336549e-07]
2021-02-01 03:35:10,464 - pyswarms.single.local_best - INFO - Optimize for 500 iters with {'c1': 0.1, 'c2': 0.3, 'w': 0.9, 'k': 5, 'p': 2}
2021-02-01 03:35:36,555 - pyswarms.single.local_best - INFO - Optimization finished | best cost: 358.1790694822076, best pos: [9.83306882e-01 3.69011924e-01 1.36242636e+02 4.16006517e-01
 3.65601775e-06 1.96978864e-05 1.08434022e-06]
2021-02-01 03:35:36,619 - pyswarms.single.local_best - INFO - Optimize for 500 iters with {'c1': 0.1, 'c2': 0.3, 'w': 0.9, 'k': 5, 'p': 2}
2021-02-01 03:36:03,771 - pyswarms.single.local_best - INFO - Optimization finished | best cost: 336.3654906611695, best pos: [1.00677827e+00 3.01225254e-01 1.36315249e+02 3.91583593e-01
 1.62442268e-05 8.58153488e-06 1.44553594e-06]
2021-02-01 03:36:03,826 - pyswarms.single.local_best - INFO - Optimize for 500 iters with {'c1': 0.1, 'c2': 0.3, 'w': 0.9, 'k': 5, 'p': 2}
2021-02-01 03:36:30,891 - pyswarms.single.local_best - INFO - Optimization finished | best cost: 389.31085880025205, best pos: [1.03141034e+00 5.53668689e-01 1.30218492e+02 4.05872021e-01
 9.11611574e-07 1.47456077e-05 4.38045974e-06]
2021-02-01 03:36:30,956 - pyswarms.single.local_best - INFO - Optimize for 500 iters with {'c1': 0.1, 'c2': 0.3, 'w': 0.9, 'k': 5, 'p': 2}
2021-02-01 03:36:57,288 - pyswarms.single.local_best - INFO - Optimization finished | best cost: 383.26427572489445, best pos: [1.01319304e+00 3.32203889e-01 1.35684393e+02 3.80112136e-01
 2.10237868e-05 1.21779994e-05 1.54129685e-06]
2021-02-01 03:36:57,354 - pyswarms.single.local_best - INFO - Optimize for 500 iters with {'c1': 0.1, 'c2': 0.3, 'w': 0.9, 'k': 5, 'p': 2}
2021-02-01 03:37:24,098 - pyswarms.single.local_best - INFO - Optimization finished | best cost: 363.5769972725881, best pos: [1.11925493e+00 6.63440080e-01 1.28514660e+02 3.87124863e-01
 1.38698616e-05 5.23276302e-07 1.23847856e-06]
2021-02-01 03:37:24,163 - pyswarms.single.local_best - INFO - Optimize for 500 iters with {'c1': 0.1, 'c2': 0.3, 'w': 0.9, 'k': 5, 'p': 2}
2021-02-01 03:37:49,332 - pyswarms.single.local_best - INFO - Optimization finished | best cost: 363.52024190937124, best pos: [1.38727580e+00 2.30001137e-01 1.36869026e+02 1.99402617e-01
 1.19309432e-06 3.48559265e-05 2.62892895e-06]
2021-02-01 03:37:49,398 - pyswarms.single.local_best - INFO - Optimize for 500 iters with {'c1': 0.1, 'c2': 0.3, 'w': 0.9, 'k': 5, 'p': 2}
2021-02-01 03:38:16,953 - pyswarms.single.local_best - INFO - Optimization finished | best cost: 358.8203545455415, best pos: [9.81044955e-01 1.54713803e-01 1.35710216e+02 3.75211098e-01
 2.44079949e-05 2.39641396e-05 1.50419975e-06]
2021-02-01 03:38:17,012 - pyswarms.single.local_best - INFO - Optimize for 500 iters with {'c1': 0.1, 'c2': 0.3, 'w': 0.9, 'k': 5, 'p': 2}
2021-02-01 03:38:44,304 - pyswarms.single.local_best - INFO - Optimization finished | best cost: 361.5536797970592, best pos: [1.95056626e+00 1.10971576e+00 1.25479450e+02 1.08872155e-01
 3.72896745e-06 2.41737809e-05 7.92870980e-07]
2021-02-01 03:38:44,371 - pyswarms.single.local_best - INFO - Optimize for 500 iters with {'c1': 0.1, 'c2': 0.3, 'w': 0.9, 'k': 5, 'p': 2}
2021-02-01 03:39:11,928 - pyswarms.single.local_best - INFO - Optimization finished | best cost: 326.22968387112894, best pos: [1.54242291e+00 5.52815732e-01 1.32589525e+02 1.93982188e-01
 1.67609653e-05 4.05303975e-07 8.00809923e-07]
2021-02-01 03:39:11,993 - pyswarms.single.local_best - INFO - Optimize for 500 iters with {'c1': 0.1, 'c2': 0.3, 'w': 0.9, 'k': 5, 'p': 2}
2021-02-01 03:39:39,925 - pyswarms.single.local_best - INFO - Optimization finished | best cost: 372.811119682805, best pos: [1.61857598e+00 3.71122330e-01 1.36436969e+02 1.32744815e-01
 2.52518460e-06 1.57765270e-05 6.34404068e-06]
2021-02-01 03:39:39,985 - pyswarms.single.local_best - INFO - Optimize for 500 iters with {'c1': 0.1, 'c2': 0.3, 'w': 0.9, 'k': 5, 'p': 2}
2021-02-01 03:40:07,153 - pyswarms.single.local_best - INFO - Optimization finished | best cost: 394.72881886228765, best pos: [1.53955996e+00 8.99412228e-01 1.29001696e+02 1.92968957e-01
 4.05388248e-06 3.33348989e-06 3.91828190e-06]
2021-02-01 03:40:07,220 - pyswarms.single.local_best - INFO - Optimize for 500 iters with {'c1': 0.1, 'c2': 0.3, 'w': 0.9, 'k': 5, 'p': 2}
2021-02-01 03:40:34,954 - pyswarms.single.local_best - INFO - Optimization finished | best cost: 345.3991785587925, best pos: [1.72735362e+00 1.38465797e-01 1.37327891e+02 1.10099326e-01
 7.75411036e-06 2.70054849e-05 3.04673270e-06]
2021-02-01 03:40:35,022 - pyswarms.single.local_best - INFO - Optimize for 500 iters with {'c1': 0.1, 'c2': 0.3, 'w': 0.9, 'k': 5, 'p': 2}
2021-02-01 03:41:02,011 - pyswarms.single.local_best - INFO - Optimization finished | best cost: 369.8633778516574, best pos: [1.14543234e+00 2.15805350e-01 1.36275837e+02 2.97598286e-01
 2.91171907e-05 5.52101991e-06 1.95699808e-06]
2021-02-01 03:41:02,079 - pyswarms.single.local_best - INFO - Optimize for 500 iters with {'c1': 0.1, 'c2': 0.3, 'w': 0.9, 'k': 5, 'p': 2}
2021-02-01 03:41:28,556 - pyswarms.single.local_best - INFO - Optimization finished | best cost: 353.8805592003185, best pos: [1.30043128e+00 2.19733650e-01 1.37183578e+02 2.22308456e-01
 8.40024371e-06 2.08287213e-05 4.71490892e-06]
2021-02-01 03:41:28,605 - pyswarms.single.local_best - INFO - Optimize for 500 iters with {'c1': 0.1, 'c2': 0.3, 'w': 0.9, 'k': 5, 'p': 2}
2021-02-01 03:41:55,288 - pyswarms.single.local_best - INFO - Optimization finished | best cost: 368.14898268768894, best pos: [9.92804470e-01 3.51617502e-01 1.36378861e+02 3.85482425e-01
 1.92402664e-05 1.67470765e-05 1.03747741e-06]
2021-02-01 03:41:55,357 - pyswarms.single.local_best - INFO - Optimize for 500 iters with {'c1': 0.1, 'c2': 0.3, 'w': 0.9, 'k': 5, 'p': 2}
2021-02-01 03:42:21,022 - pyswarms.single.local_best - INFO - Optimization finished | best cost: 365.850669037378, best pos: [1.20175974e+00 8.46989395e-01 1.26960094e+02 2.69939857e-01
 1.90080566e-05 2.03362851e-05 3.26731218e-06]
2021-02-01 03:42:21,080 - pyswarms.single.local_best - INFO - Optimize for 500 iters with {'c1': 0.1, 'c2': 0.3, 'w': 0.9, 'k': 5, 'p': 2}
2021-02-01 03:42:46,977 - pyswarms.single.local_best - INFO - Optimization finished | best cost: 348.7941583856331, best pos: [1.50685453e+00 6.09954576e-01 1.35074137e+02 1.83402076e-01
 1.03885706e-05 2.09620803e-05 7.68402307e-07]
2021-02-01 03:42:47,040 - pyswarms.single.local_best - INFO - Optimize for 500 iters with {'c1': 0.1, 'c2': 0.3, 'w': 0.9, 'k': 5, 'p': 2}
2021-02-01 03:43:12,579 - pyswarms.single.local_best - INFO - Optimization finished | best cost: 391.9534099834469, best pos: [1.43985057e+00 3.15337475e-01 1.36636326e+02 1.80966683e-01
 1.71742496e-05 1.49853230e-05 3.33979026e-06]
2021-02-01 03:43:12,654 - pyswarms.single.local_best - INFO - Optimize for 500 iters with {'c1': 0.1, 'c2': 0.3, 'w': 0.9, 'k': 5, 'p': 2}
2021-02-01 03:43:39,722 - pyswarms.single.local_best - INFO - Optimization finished | best cost: 386.48157367336853, best pos: [1.29013094e+00 4.25265677e-01 1.36135098e+02 2.35960496e-01
 1.06302416e-05 2.31102573e-05 2.93149863e-06]
2021-02-01 03:43:39,778 - pyswarms.single.local_best - INFO - Optimize for 500 iters with {'c1': 0.1, 'c2': 0.3, 'w': 0.9, 'k': 5, 'p': 2}
2021-02-01 03:44:05,607 - pyswarms.single.local_best - INFO - Optimization finished | best cost: 360.69619025278655, best pos: [1.01993319e+00 1.67825548e-02 1.38232174e+02 3.60444889e-01
 2.58337072e-05 6.53625368e-06 4.83004287e-06]
2021-02-01 03:44:05,679 - pyswarms.single.local_best - INFO - Optimize for 500 iters with {'c1': 0.1, 'c2': 0.3, 'w': 0.9, 'k': 5, 'p': 2}
2021-02-01 03:44:33,907 - pyswarms.single.local_best - INFO - Optimization finished | best cost: 358.8979034562119, best pos: [8.95484746e-01 4.43703697e-01 1.25781902e+02 5.78850339e-01
 1.50812293e-05 2.17896969e-06 1.13508073e-06]
2021-02-01 03:44:33,972 - pyswarms.single.local_best - INFO - Optimize for 500 iters with {'c1': 0.1, 'c2': 0.3, 'w': 0.9, 'k': 5, 'p': 2}
2021-02-01 03:45:00,269 - pyswarms.single.local_best - INFO - Optimization finished | best cost: 354.32313986548814, best pos: [1.43728714e+00 9.89663989e-01 1.28574849e+02 1.83031268e-01
 1.76147792e-05 2.84131017e-05 4.47225318e-07]
2021-02-01 03:45:00,333 - pyswarms.single.local_best - INFO - Optimize for 500 iters with {'c1': 0.1, 'c2': 0.3, 'w': 0.9, 'k': 5, 'p': 2}
2021-02-01 03:45:25,437 - pyswarms.single.local_best - INFO - Optimization finished | best cost: 383.99612517686853, best pos: [1.54864763e+00 9.64663830e-01 1.28831016e+02 1.84379044e-01
 2.05050057e-05 6.29849788e-06 1.82961565e-07]
2021-02-01 03:45:25,502 - pyswarms.single.local_best - INFO - Optimize for 500 iters with {'c1': 0.1, 'c2': 0.3, 'w': 0.9, 'k': 5, 'p': 2}
2021-02-01 03:45:51,856 - pyswarms.single.local_best - INFO - Optimization finished | best cost: 357.39487534036493, best pos: [1.46012191e+00 7.70055165e-01 1.26830207e+02 2.58928947e-01
 4.15334048e-06 4.70424049e-06 1.67300718e-06]
2021-02-01 03:45:51,930 - pyswarms.single.local_best - INFO - Optimize for 500 iters with {'c1': 0.1, 'c2': 0.3, 'w': 0.9, 'k': 5, 'p': 2}
2021-02-01 03:46:19,112 - pyswarms.single.local_best - INFO - Optimization finished | best cost: 345.3370933447069, best pos: [1.19129994e+00 2.65081141e-01 1.36254147e+02 2.87124491e-01
 1.25549266e-05 7.12120697e-06 4.12886979e-06]
2021-02-01 03:46:19,178 - pyswarms.single.local_best - INFO - Optimize for 500 iters with {'c1': 0.1, 'c2': 0.3, 'w': 0.9, 'k': 5, 'p': 2}
2021-02-01 03:46:44,438 - pyswarms.single.local_best - INFO - Optimization finished | best cost: 368.2243344947615, best pos: [1.57791754e+00 8.40720476e-01 1.27448104e+02 1.95293774e-01
 2.99160418e-06 1.12225453e-05 2.27364321e-06]
2021-02-01 03:46:44,504 - pyswarms.single.local_best - INFO - Optimize for 500 iters with {'c1': 0.1, 'c2': 0.3, 'w': 0.9, 'k': 5, 'p': 2}
2021-02-01 03:47:10,178 - pyswarms.single.local_best - INFO - Optimization finished | best cost: 372.67434157129446, best pos: [1.12311208e+00 2.01945336e-01 1.37577972e+02 2.94396455e-01
 2.76124691e-05 1.12689553e-05 2.82194789e-06]
2021-02-01 03:47:10,244 - pyswarms.single.local_best - INFO - Optimize for 500 iters with {'c1': 0.1, 'c2': 0.3, 'w': 0.9, 'k': 5, 'p': 2}
2021-02-01 03:47:36,572 - pyswarms.single.local_best - INFO - Optimization finished | best cost: 342.1789317967342, best pos: [1.54269805e+00 6.71299760e-01 1.36637643e+02 1.47808989e-01
 2.02426805e-05 6.08445093e-06 2.49509948e-06]
2021-02-01 03:47:36,630 - pyswarms.single.local_best - INFO - Optimize for 500 iters with {'c1': 0.1, 'c2': 0.3, 'w': 0.9, 'k': 5, 'p': 2}
2021-02-01 03:48:04,070 - pyswarms.single.local_best - INFO - Optimization finished | best cost: 351.0821895496897, best pos: [1.15142604e+00 2.75521051e-01 1.35547128e+02 3.20435975e-01
 8.85205102e-06 1.74818879e-06 6.05213369e-06]
2021-02-01 03:48:04,133 - pyswarms.single.local_best - INFO - Optimize for 500 iters with {'c1': 0.1, 'c2': 0.3, 'w': 0.9, 'k': 5, 'p': 2}
2021-02-01 03:48:32,223 - pyswarms.single.local_best - INFO - Optimization finished | best cost: 384.6318535246636, best pos: [1.23783166e+00 8.56441294e-02 1.36769287e+02 2.43172747e-01
 2.65931543e-05 1.44309262e-05 4.83717439e-06]
2021-02-01 03:48:32,292 - pyswarms.single.local_best - INFO - Optimize for 500 iters with {'c1': 0.1, 'c2': 0.3, 'w': 0.9, 'k': 5, 'p': 2}
2021-02-01 03:48:57,510 - pyswarms.single.local_best - INFO - Optimization finished | best cost: 366.3814334080315, best pos: [1.53536859e+00 1.08738741e+00 1.26392605e+02 1.74750803e-01
 7.92595961e-06 3.21286851e-05 3.78668270e-07]
2021-02-01 03:48:57,582 - pyswarms.single.local_best - INFO - Optimize for 500 iters with {'c1': 0.1, 'c2': 0.3, 'w': 0.9, 'k': 5, 'p': 2}
2021-02-01 03:49:24,474 - pyswarms.single.local_best - INFO - Optimization finished | best cost: 359.5820576617281, best pos: [1.31284139e+00 5.54649155e-01 1.28316957e+02 3.02575855e-01
 4.72857357e-06 4.22199768e-06 2.92253334e-06]
2021-02-01 03:49:24,537 - pyswarms.single.local_best - INFO - Optimize for 500 iters with {'c1': 0.1, 'c2': 0.3, 'w': 0.9, 'k': 5, 'p': 2}
2021-02-01 03:49:51,610 - pyswarms.single.local_best - INFO - Optimization finished | best cost: 350.5560919441567, best pos: [1.29802898e+00 8.51929358e-01 1.27603857e+02 2.45210835e-01
 1.52906552e-05 1.72979615e-05 2.16006770e-06]
2021-02-01 03:49:51,678 - pyswarms.single.local_best - INFO - Optimize for 500 iters with {'c1': 0.1, 'c2': 0.3, 'w': 0.9, 'k': 5, 'p': 2}
2021-02-01 03:50:17,575 - pyswarms.single.local_best - INFO - Optimization finished | best cost: 369.2767967602928, best pos: [9.55943300e-01 1.14003643e-01 1.37489168e+02 3.81213019e-01
 3.03277189e-05 8.87727647e-06 6.05794948e-06]
2021-02-01 03:50:17,634 - pyswarms.single.local_best - INFO - Optimize for 500 iters with {'c1': 0.1, 'c2': 0.3, 'w': 0.9, 'k': 5, 'p': 2}
2021-02-01 03:50:44,602 - pyswarms.single.local_best - INFO - Optimization finished | best cost: 367.99703293929724, best pos: [8.13784226e-01 1.79658070e-01 1.37194181e+02 4.90152336e-01
 2.86193042e-05 1.76765275e-05 4.35159666e-06]
2021-02-01 03:50:44,670 - pyswarms.single.local_best - INFO - Optimize for 500 iters with {'c1': 0.1, 'c2': 0.3, 'w': 0.9, 'k': 5, 'p': 2}
2021-02-01 03:51:09,967 - pyswarms.single.local_best - INFO - Optimization finished | best cost: 337.4082021672128, best pos: [1.23015099e+00 4.97235183e-01 1.34875930e+02 2.77154646e-01
 3.68093803e-08 1.71420783e-05 3.84359541e-06]
2021-02-01 03:51:10,032 - pyswarms.single.local_best - INFO - Optimize for 500 iters with {'c1': 0.1, 'c2': 0.3, 'w': 0.9, 'k': 5, 'p': 2}
2021-02-01 03:51:35,981 - pyswarms.single.local_best - INFO - Optimization finished | best cost: 370.39431523811567, best pos: [1.20433724e+00 5.94965362e-01 1.28827572e+02 3.28647597e-01
 5.86937762e-06 1.31906200e-05 1.61168758e-06]
2021-02-01 03:51:36,059 - pyswarms.single.local_best - INFO - Optimize for 500 iters with {'c1': 0.1, 'c2': 0.3, 'w': 0.9, 'k': 5, 'p': 2}
2021-02-01 03:52:03,870 - pyswarms.single.local_best - INFO - Optimization finished | best cost: 2217.875203629398, best pos: [1.93439385e+00 8.69061191e-01 8.63900321e+01 2.94871491e-01
 1.01195300e-06 9.00788428e-07 1.29301651e-06]
2021-02-01 03:52:03,942 - pyswarms.single.local_best - INFO - Optimize for 500 iters with {'c1': 0.1, 'c2': 0.3, 'w': 0.9, 'k': 5, 'p': 2}
2021-02-01 03:52:33,964 - pyswarms.single.local_best - INFO - Optimization finished | best cost: 2301.9625603030386, best pos: [1.76187052e+00 1.01238758e+00 9.65975938e+01 2.09264710e-01
 1.29173840e-06 1.03917683e-06 9.26838358e-07]
2021-02-01 03:52:34,034 - pyswarms.single.local_best - INFO - Optimize for 500 iters with {'c1': 0.1, 'c2': 0.3, 'w': 0.9, 'k': 5, 'p': 2}
2021-02-01 03:53:03,500 - pyswarms.single.local_best - INFO - Optimization finished | best cost: 2142.2783276011924, best pos: [1.88010535e+00 9.05840885e-01 8.77268260e+01 2.78771599e-01
 4.46196386e-07 1.31496296e-06 1.20632262e-06]
2021-02-01 03:53:03,568 - pyswarms.single.local_best - INFO - Optimize for 500 iters with {'c1': 0.1, 'c2': 0.3, 'w': 0.9, 'k': 5, 'p': 2}
2021-02-01 03:53:31,596 - pyswarms.single.local_best - INFO - Optimization finished | best cost: 2184.779643774925, best pos: [1.99124798e+00 5.55693056e-01 8.05653103e+01 6.45842416e-01
 6.54715283e-07 7.86245055e-07 8.06464124e-07]
2021-02-01 03:53:31,663 - pyswarms.single.local_best - INFO - Optimize for 500 iters with {'c1': 0.1, 'c2': 0.3, 'w': 0.9, 'k': 5, 'p': 2}
2021-02-01 03:54:00,378 - pyswarms.single.local_best - INFO - Optimization finished | best cost: 2228.294923222991, best pos: [1.78960516e+00 5.21486708e-01 8.33188862e+01 6.77331854e-01
 6.86751640e-07 7.41810085e-07 4.41219921e-07]
2021-02-01 03:54:00,443 - pyswarms.single.local_best - INFO - Optimize for 500 iters with {'c1': 0.1, 'c2': 0.3, 'w': 0.9, 'k': 5, 'p': 2}
2021-02-01 03:54:30,251 - pyswarms.single.local_best - INFO - Optimization finished | best cost: 2247.8197629181923, best pos: [1.82508815e+00 6.40904466e-01 8.36174797e+01 5.06882672e-01
 6.04287717e-07 4.50675973e-07 1.11034021e-06]
2021-02-01 03:54:30,316 - pyswarms.single.local_best - INFO - Optimize for 500 iters with {'c1': 0.1, 'c2': 0.3, 'w': 0.9, 'k': 5, 'p': 2}
2021-02-01 03:54:58,997 - pyswarms.single.local_best - INFO - Optimization finished | best cost: 2325.233213780373, best pos: [1.86800796e+00 7.29285106e-01 8.56902361e+01 4.08193107e-01
 9.52063757e-07 1.11918502e-06 6.70950172e-07]
2021-02-01 03:54:59,066 - pyswarms.single.local_best - INFO - Optimize for 500 iters with {'c1': 0.1, 'c2': 0.3, 'w': 0.9, 'k': 5, 'p': 2}
2021-02-01 03:55:27,089 - pyswarms.single.local_best - INFO - Optimization finished | best cost: 2239.5956047841555, best pos: [1.80416675e+00 6.44713183e-01 8.37376801e+01 4.96785035e-01
 1.33077980e-06 7.58113350e-07 9.45409859e-07]
2021-02-01 03:55:27,148 - pyswarms.single.local_best - INFO - Optimize for 500 iters with {'c1': 0.1, 'c2': 0.3, 'w': 0.9, 'k': 5, 'p': 2}
2021-02-01 03:55:55,027 - pyswarms.single.local_best - INFO - Optimization finished | best cost: 2239.725833755735, best pos: [1.67752253e+00 6.33337424e-01 8.37913209e+01 5.05309092e-01
 1.20451136e-06 9.67800796e-07 1.36439911e-06]
2021-02-01 03:55:55,091 - pyswarms.single.local_best - INFO - Optimize for 500 iters with {'c1': 0.1, 'c2': 0.3, 'w': 0.9, 'k': 5, 'p': 2}
2021-02-01 03:56:24,508 - pyswarms.single.local_best - INFO - Optimization finished | best cost: 2163.3030345718767, best pos: [1.60197165e+00 6.25371430e-01 8.52978925e+01 5.11836348e-01
 1.37839480e-06 4.25276800e-07 1.26085257e-06]
2021-02-01 03:56:24,574 - pyswarms.single.local_best - INFO - Optimize for 500 iters with {'c1': 0.1, 'c2': 0.3, 'w': 0.9, 'k': 5, 'p': 2}
2021-02-01 03:56:53,079 - pyswarms.single.local_best - INFO - Optimization finished | best cost: 2353.7093033991982, best pos: [1.93459311e+00 8.84567909e-01 8.58587793e+01 3.00207292e-01
 5.08568039e-07 6.11445968e-07 1.30840039e-06]
2021-02-01 03:56:53,138 - pyswarms.single.local_best - INFO - Optimize for 500 iters with {'c1': 0.1, 'c2': 0.3, 'w': 0.9, 'k': 5, 'p': 2}
2021-02-01 03:57:21,985 - pyswarms.single.local_best - INFO - Optimization finished | best cost: 2246.5376779358735, best pos: [1.90045393e+00 6.96257884e-01 8.20925283e+01 4.59836120e-01
 4.12636282e-07 1.14582609e-06 1.23603173e-06]
2021-02-01 03:57:22,051 - pyswarms.single.local_best - INFO - Optimize for 500 iters with {'c1': 0.1, 'c2': 0.3, 'w': 0.9, 'k': 5, 'p': 2}
2021-02-01 03:57:50,064 - pyswarms.single.local_best - INFO - Optimization finished | best cost: 2278.447982262658, best pos: [1.82725860e+00 5.71172677e-01 8.05085973e+01 6.10404770e-01
 1.21359317e-06 8.86758540e-07 1.34796446e-06]
2021-02-01 03:57:50,137 - pyswarms.single.local_best - INFO - Optimize for 500 iters with {'c1': 0.1, 'c2': 0.3, 'w': 0.9, 'k': 5, 'p': 2}
2021-02-01 03:58:20,420 - pyswarms.single.local_best - INFO - Optimization finished | best cost: 2242.187073438229, best pos: [1.72166351e+00 8.55072248e-01 8.95523460e+01 3.00506316e-01
 8.03988272e-07 9.47326716e-07 1.33893336e-06]
2021-02-01 03:58:20,486 - pyswarms.single.local_best - INFO - Optimize for 500 iters with {'c1': 0.1, 'c2': 0.3, 'w': 0.9, 'k': 5, 'p': 2}
2021-02-01 03:58:48,289 - pyswarms.single.local_best - INFO - Optimization finished | best cost: 2304.5516613133686, best pos: [1.66225425e+00 7.23973681e-01 8.65451695e+01 4.25998138e-01
 8.70772100e-07 3.87295000e-07 1.12602274e-06]
2021-02-01 03:58:48,342 - pyswarms.single.local_best - INFO - Optimize for 500 iters with {'c1': 0.1, 'c2': 0.3, 'w': 0.9, 'k': 5, 'p': 2}
2021-02-01 03:59:17,597 - pyswarms.single.local_best - INFO - Optimization finished | best cost: 2296.9615609958237, best pos: [1.68109366e+00 5.61189456e-01 8.27607938e+01 6.09547152e-01
 7.36222590e-07 1.13460447e-06 1.07020448e-06]
2021-02-01 03:59:17,665 - pyswarms.single.local_best - INFO - Optimize for 500 iters with {'c1': 0.1, 'c2': 0.3, 'w': 0.9, 'k': 5, 'p': 2}
2021-02-01 03:59:46,314 - pyswarms.single.local_best - INFO - Optimization finished | best cost: 2325.1549617156893, best pos: [1.90595497e+00 5.73824634e-01 8.16889647e+01 6.03911646e-01
 8.40940537e-07 6.93889160e-07 8.78670712e-07]
2021-02-01 03:59:46,381 - pyswarms.single.local_best - INFO - Optimize for 500 iters with {'c1': 0.1, 'c2': 0.3, 'w': 0.9, 'k': 5, 'p': 2}
2021-02-01 04:00:15,066 - pyswarms.single.local_best - INFO - Optimization finished | best cost: 2233.3620804729917, best pos: [1.91749667e+00 5.99214117e-01 8.12732139e+01 5.65545598e-01
 8.77882793e-07 1.37540756e-06 8.34211020e-07]
2021-02-01 04:00:15,121 - pyswarms.single.local_best - INFO - Optimize for 500 iters with {'c1': 0.1, 'c2': 0.3, 'w': 0.9, 'k': 5, 'p': 2}
2021-02-01 04:00:43,818 - pyswarms.single.local_best - INFO - Optimization finished | best cost: 2338.8481551883997, best pos: [1.76795347e+00 5.33713855e-01 8.20535398e+01 6.52306116e-01
 1.70685367e-07 5.12781959e-07 1.36506367e-06]
2021-02-01 04:00:43,871 - pyswarms.single.local_best - INFO - Optimize for 500 iters with {'c1': 0.1, 'c2': 0.3, 'w': 0.9, 'k': 5, 'p': 2}
2021-02-01 04:01:12,332 - pyswarms.single.local_best - INFO - Optimization finished | best cost: 2176.0975485850304, best pos: [1.88730434e+00 6.30549426e-01 8.22897269e+01 5.22171522e-01
 6.43493145e-07 5.88241700e-07 1.20985449e-06]
2021-02-01 04:01:12,406 - pyswarms.single.local_best - INFO - Optimize for 500 iters with {'c1': 0.1, 'c2': 0.3, 'w': 0.9, 'k': 5, 'p': 2}
2021-02-01 04:01:40,744 - pyswarms.single.local_best - INFO - Optimization finished | best cost: 2300.1349248966403, best pos: [1.93926145e+00 6.35925419e-01 8.23325881e+01 5.08106537e-01
 5.26422982e-07 9.76136902e-07 1.09674100e-06]
2021-02-01 04:01:40,811 - pyswarms.single.local_best - INFO - Optimize for 500 iters with {'c1': 0.1, 'c2': 0.3, 'w': 0.9, 'k': 5, 'p': 2}
2021-02-01 04:02:09,637 - pyswarms.single.local_best - INFO - Optimization finished | best cost: 2326.2499736125474, best pos: [1.99163006e+00 6.81034385e-01 8.38646332e+01 4.60490749e-01
 5.22436177e-07 8.41080553e-07 7.39300243e-07]
2021-02-01 04:02:09,702 - pyswarms.single.local_best - INFO - Optimize for 500 iters with {'c1': 0.1, 'c2': 0.3, 'w': 0.9, 'k': 5, 'p': 2}
2021-02-01 04:02:38,969 - pyswarms.single.local_best - INFO - Optimization finished | best cost: 2170.2030383382034, best pos: [1.76160865e+00 6.34800390e-01 8.45824120e+01 5.06715267e-01
 3.66858985e-07 6.12922723e-07 1.06372560e-06]
2021-02-01 04:02:39,036 - pyswarms.single.local_best - INFO - Optimize for 500 iters with {'c1': 0.1, 'c2': 0.3, 'w': 0.9, 'k': 5, 'p': 2}
2021-02-01 04:03:07,591 - pyswarms.single.local_best - INFO - Optimization finished | best cost: 2283.3247937884835, best pos: [1.45787382e+00 6.16136199e-01 8.63204883e+01 5.38982722e-01
 5.57573876e-07 7.73174005e-07 1.22040876e-06]
2021-02-01 04:03:07,653 - pyswarms.single.local_best - INFO - Optimize for 500 iters with {'c1': 0.1, 'c2': 0.3, 'w': 0.9, 'k': 5, 'p': 2}
2021-02-01 04:03:38,044 - pyswarms.single.local_best - INFO - Optimization finished | best cost: 2249.657802843715, best pos: [1.84223234e+00 5.73185991e-01 8.20056393e+01 6.01606112e-01
 1.26604581e-06 5.71390199e-07 9.07795679e-07]
2021-02-01 04:03:38,107 - pyswarms.single.local_best - INFO - Optimize for 500 iters with {'c1': 0.1, 'c2': 0.3, 'w': 0.9, 'k': 5, 'p': 2}
2021-02-01 04:04:05,985 - pyswarms.single.local_best - INFO - Optimization finished | best cost: 2266.7881592999956, best pos: [1.84512671e+00 5.78270059e-01 8.30427291e+01 5.87451900e-01
 2.47732021e-07 7.85161350e-07 8.79258486e-07]
2021-02-01 04:04:06,054 - pyswarms.single.local_best - INFO - Optimize for 500 iters with {'c1': 0.1, 'c2': 0.3, 'w': 0.9, 'k': 5, 'p': 2}
2021-02-01 04:04:35,267 - pyswarms.single.local_best - INFO - Optimization finished | best cost: 2269.054060061961, best pos: [1.33350459e+00 6.05954705e-01 8.69817089e+01 5.50855956e-01
 1.12925204e-06 9.79003401e-07 1.29612648e-06]
2021-02-01 04:04:35,345 - pyswarms.single.local_best - INFO - Optimize for 500 iters with {'c1': 0.1, 'c2': 0.3, 'w': 0.9, 'k': 5, 'p': 2}
2021-02-01 04:05:03,389 - pyswarms.single.local_best - INFO - Optimization finished | best cost: 2397.1332405419225, best pos: [1.53291549e+00 5.16503351e-01 8.40362178e+01 6.75690116e-01
 1.01976875e-06 1.22745032e-06 6.66579561e-07]
2021-02-01 04:05:03,458 - pyswarms.single.local_best - INFO - Optimize for 500 iters with {'c1': 0.1, 'c2': 0.3, 'w': 0.9, 'k': 5, 'p': 2}
2021-02-01 04:05:31,934 - pyswarms.single.local_best - INFO - Optimization finished | best cost: 2248.140999669972, best pos: [1.88873209e+00 8.78629701e-01 8.36414037e+01 3.18692318e-01
 8.98176169e-07 9.83507431e-07 1.32506414e-06]
2021-02-01 04:05:32,000 - pyswarms.single.local_best - INFO - Optimize for 500 iters with {'c1': 0.1, 'c2': 0.3, 'w': 0.9, 'k': 5, 'p': 2}
2021-02-01 04:06:01,779 - pyswarms.single.local_best - INFO - Optimization finished | best cost: 2340.9425927704674, best pos: [1.71112251e+00 6.08585483e-01 8.38285401e+01 5.43708675e-01
 5.34302581e-07 1.06156677e-06 9.67716257e-07]
2021-02-01 04:06:01,843 - pyswarms.single.local_best - INFO - Optimize for 500 iters with {'c1': 0.1, 'c2': 0.3, 'w': 0.9, 'k': 5, 'p': 2}
2021-02-01 04:06:30,514 - pyswarms.single.local_best - INFO - Optimization finished | best cost: 2277.5289724446848, best pos: [1.90990700e+00 5.67423276e-01 8.04866405e+01 6.08625248e-01
 1.03451149e-06 1.08405586e-06 1.19426455e-06]
2021-02-01 04:06:30,581 - pyswarms.single.local_best - INFO - Optimize for 500 iters with {'c1': 0.1, 'c2': 0.3, 'w': 0.9, 'k': 5, 'p': 2}
2021-02-01 04:06:59,103 - pyswarms.single.local_best - INFO - Optimization finished | best cost: 2236.9701661440613, best pos: [1.99122760e+00 7.33388086e-01 8.35568622e+01 4.07088907e-01
 9.98645411e-07 5.16939018e-08 1.37075654e-06]
2021-02-01 04:06:59,171 - pyswarms.single.local_best - INFO - Optimize for 500 iters with {'c1': 0.1, 'c2': 0.3, 'w': 0.9, 'k': 5, 'p': 2}
2021-02-01 04:07:26,891 - pyswarms.single.local_best - INFO - Optimization finished | best cost: 2265.822152738006, best pos: [1.90245504e+00 6.09026349e-01 8.23700360e+01 5.44059433e-01
 1.25112346e-06 6.69890527e-07 9.23187164e-07]
2021-02-01 04:07:26,954 - pyswarms.single.local_best - INFO - Optimize for 500 iters with {'c1': 0.1, 'c2': 0.3, 'w': 0.9, 'k': 5, 'p': 2}
2021-02-01 04:07:55,127 - pyswarms.single.local_best - INFO - Optimization finished | best cost: 2192.138430802492, best pos: [1.93800144e+00 7.72289479e-01 8.45347347e+01 3.71307906e-01
 8.25180926e-07 3.47252045e-07 1.30790299e-06]
2021-02-01 04:07:55,193 - pyswarms.single.local_best - INFO - Optimize for 500 iters with {'c1': 0.1, 'c2': 0.3, 'w': 0.9, 'k': 5, 'p': 2}
2021-02-01 04:08:22,686 - pyswarms.single.local_best - INFO - Optimization finished | best cost: 2309.8658836246996, best pos: [1.65893939e+00 8.22773544e-01 8.92749023e+01 3.25476154e-01
 4.97803668e-07 1.27570712e-06 1.35972788e-06]
2021-02-01 04:08:22,744 - pyswarms.single.local_best - INFO - Optimize for 500 iters with {'c1': 0.1, 'c2': 0.3, 'w': 0.9, 'k': 5, 'p': 2}
2021-02-01 04:08:51,533 - pyswarms.single.local_best - INFO - Optimization finished | best cost: 2232.0244590409657, best pos: [1.95268563e+00 6.12275581e-01 8.28692167e+01 5.37746810e-01
 1.03541882e-06 5.09375757e-08 1.09161226e-06]
2021-02-01 04:08:51,597 - pyswarms.single.local_best - INFO - Optimize for 500 iters with {'c1': 0.1, 'c2': 0.3, 'w': 0.9, 'k': 5, 'p': 2}
2021-02-01 04:09:19,491 - pyswarms.single.local_best - INFO - Optimization finished | best cost: 2243.1613579862833, best pos: [1.72937119e+00 6.14300931e-01 8.29287667e+01 5.49995438e-01
 1.16578999e-06 8.69590299e-07 9.01047464e-07]
2021-02-01 04:09:19,552 - pyswarms.single.local_best - INFO - Optimize for 500 iters with {'c1': 0.1, 'c2': 0.3, 'w': 0.9, 'k': 5, 'p': 2}
2021-02-01 04:09:47,189 - pyswarms.single.local_best - INFO - Optimization finished | best cost: 2205.3366145579457, best pos: [1.78093716e+00 5.67921241e-01 8.20050051e+01 6.16129512e-01
 4.68831103e-07 6.30905009e-07 1.15457460e-06]
2021-02-01 04:09:47,258 - pyswarms.single.local_best - INFO - Optimize for 500 iters with {'c1': 0.1, 'c2': 0.3, 'w': 0.9, 'k': 5, 'p': 2}
2021-02-01 04:10:15,569 - pyswarms.single.local_best - INFO - Optimization finished | best cost: 2185.2994020135457, best pos: [1.80945868e+00 6.19377973e-01 8.38263098e+01 5.35597859e-01
 1.07304611e-06 8.76925401e-07 5.94197415e-07]
2021-02-01 04:10:15,637 - pyswarms.single.local_best - INFO - Optimize for 500 iters with {'c1': 0.1, 'c2': 0.3, 'w': 0.9, 'k': 5, 'p': 2}
2021-02-01 04:10:44,138 - pyswarms.single.local_best - INFO - Optimization finished | best cost: 2324.0410984573937, best pos: [1.99014032e+00 7.00420226e-01 8.22015761e+01 4.39351198e-01
 8.81123692e-07 1.11368615e-06 1.22205304e-06]
2021-02-01 04:10:44,204 - pyswarms.single.local_best - INFO - Optimize for 500 iters with {'c1': 0.1, 'c2': 0.3, 'w': 0.9, 'k': 5, 'p': 2}
2021-02-01 04:11:11,029 - pyswarms.single.local_best - INFO - Optimization finished | best cost: 2147.0838344723343, best pos: [1.71650773e+00 7.12574068e-01 8.37051882e+01 4.46324161e-01
 8.11824423e-07 7.98195316e-07 1.31716385e-06]
2021-02-01 04:11:11,095 - pyswarms.single.local_best - INFO - Optimize for 500 iters with {'c1': 0.1, 'c2': 0.3, 'w': 0.9, 'k': 5, 'p': 2}
2021-02-01 04:11:39,859 - pyswarms.single.local_best - INFO - Optimization finished | best cost: 2241.96724656028, best pos: [1.58820465e+00 5.81699486e-01 8.38844027e+01 5.90216197e-01
 1.22534190e-06 9.42870353e-07 8.65944208e-07]
2021-02-01 04:11:39,922 - pyswarms.single.local_best - INFO - Optimize for 500 iters with {'c1': 0.1, 'c2': 0.3, 'w': 0.9, 'k': 5, 'p': 2}
2021-02-01 04:12:07,500 - pyswarms.single.local_best - INFO - Optimization finished | best cost: 2110.7861972684113, best pos: [1.59871937e+00 6.18427951e-01 8.46801682e+01 5.25906112e-01
 5.70001960e-07 1.09144578e-06 1.27257245e-06]
2021-02-01 04:12:07,565 - pyswarms.single.local_best - INFO - Optimize for 500 iters with {'c1': 0.1, 'c2': 0.3, 'w': 0.9, 'k': 5, 'p': 2}
2021-02-01 04:12:36,258 - pyswarms.single.local_best - INFO - Optimization finished | best cost: 2181.775478263836, best pos: [1.72856963e+00 7.41371098e-01 8.45146305e+01 4.02425963e-01
 1.14466499e-06 1.23209443e-06 1.28554254e-06]
2021-02-01 04:12:36,314 - pyswarms.single.local_best - INFO - Optimize for 500 iters with {'c1': 0.1, 'c2': 0.3, 'w': 0.9, 'k': 5, 'p': 2}
2021-02-01 04:13:04,119 - pyswarms.single.local_best - INFO - Optimization finished | best cost: 2240.342243234205, best pos: [1.91477932e+00 6.07274317e-01 8.30159017e+01 5.43479195e-01
 7.14723075e-07 7.15663384e-07 8.56738484e-07]
2021-02-01 04:13:04,181 - pyswarms.single.local_best - INFO - Optimize for 500 iters with {'c1': 0.1, 'c2': 0.3, 'w': 0.9, 'k': 5, 'p': 2}
2021-02-01 04:13:32,363 - pyswarms.single.local_best - INFO - Optimization finished | best cost: 2306.9122450699742, best pos: [1.99224013e+00 8.19832901e-01 8.28795677e+01 3.43814566e-01
 5.07431649e-07 9.97701712e-07 1.37074864e-06]
2021-02-01 04:13:32,431 - pyswarms.single.local_best - INFO - Optimize for 500 iters with {'c1': 0.1, 'c2': 0.3, 'w': 0.9, 'k': 5, 'p': 2}
2021-02-01 04:14:01,031 - pyswarms.single.local_best - INFO - Optimization finished | best cost: 2303.953749531736, best pos: [1.32542855e+00 6.53018901e-01 9.06661749e+01 4.84989013e-01
 1.03120273e-06 4.43834195e-07 1.31205798e-06]
2021-02-01 04:14:01,095 - pyswarms.single.local_best - INFO - Optimize for 500 iters with {'c1': 0.1, 'c2': 0.3, 'w': 0.9, 'k': 5, 'p': 2}
2021-02-01 04:14:29,600 - pyswarms.single.local_best - INFO - Optimization finished | best cost: 2302.8660240563877, best pos: [1.52244957e+00 7.55148818e-01 8.99706886e+01 3.81020130e-01
 9.77829454e-07 1.28787256e-06 1.10134546e-06]
2021-02-01 04:14:29,671 - pyswarms.single.local_best - INFO - Optimize for 500 iters with {'c1': 0.1, 'c2': 0.3, 'w': 0.9, 'k': 5, 'p': 2}
2021-02-01 04:14:57,432 - pyswarms.single.local_best - INFO - Optimization finished | best cost: 2361.7178093103203, best pos: [1.67130233e+00 5.91099300e-01 8.35057576e+01 5.71348189e-01
 6.83551921e-07 9.74028992e-07 1.03453378e-06]
2021-02-01 04:14:57,497 - pyswarms.single.local_best - INFO - Optimize for 500 iters with {'c1': 0.1, 'c2': 0.3, 'w': 0.9, 'k': 5, 'p': 2}
2021-02-01 04:15:26,738 - pyswarms.single.local_best - INFO - Optimization finished | best cost: 2405.4812333895184, best pos: [1.94795591e+00 6.75343762e-01 8.50889164e+01 4.80094343e-01
 6.01957923e-08 9.75767029e-07 4.28041408e-07]
2021-02-01 04:15:26,795 - pyswarms.single.local_best - INFO - Optimize for 500 iters with {'c1': 0.1, 'c2': 0.3, 'w': 0.9, 'k': 5, 'p': 2}
2021-02-01 04:15:56,062 - pyswarms.single.local_best - INFO - Optimization finished | best cost: 2210.698440478185, best pos: [1.79193893e+00 5.79650193e-01 8.29179481e+01 5.78093777e-01
 5.28082032e-07 1.08312895e-06 8.87711474e-07]
2021-02-01 04:15:56,128 - pyswarms.single.local_best - INFO - Optimize for 500 iters with {'c1': 0.1, 'c2': 0.3, 'w': 0.9, 'k': 5, 'p': 2}
2021-02-01 04:16:23,927 - pyswarms.single.local_best - INFO - Optimization finished | best cost: 2191.1337044444085, best pos: [1.78926886e+00 5.28608976e-01 8.17959518e+01 6.58188776e-01
 4.06958317e-07 1.33446402e-06 9.21016502e-07]
2021-02-01 04:16:23,995 - pyswarms.single.local_best - INFO - Optimize for 500 iters with {'c1': 0.1, 'c2': 0.3, 'w': 0.9, 'k': 5, 'p': 2}
2021-02-01 04:16:52,827 - pyswarms.single.local_best - INFO - Optimization finished | best cost: 2178.372489201442, best pos: [1.87258833e+00 7.52339459e-01 8.43823887e+01 3.80917383e-01
 7.72607593e-07 1.27080413e-06 1.30700830e-06]
2021-02-01 04:16:52,893 - pyswarms.single.local_best - INFO - Optimize for 500 iters with {'c1': 0.1, 'c2': 0.3, 'w': 0.9, 'k': 5, 'p': 2}
2021-02-01 04:17:19,751 - pyswarms.single.local_best - INFO - Optimization finished | best cost: 2337.913023463262, best pos: [1.95650084e+00 8.78449967e-01 8.44662421e+01 3.06294646e-01
 1.05300739e-06 1.35526037e-06 1.08835680e-06]
2021-02-01 04:17:19,828 - pyswarms.single.local_best - INFO - Optimize for 500 iters with {'c1': 0.1, 'c2': 0.3, 'w': 0.9, 'k': 5, 'p': 2}
2021-02-01 04:17:48,315 - pyswarms.single.local_best - INFO - Optimization finished | best cost: 2285.6990693973357, best pos: [1.86521152e+00 5.63185004e-01 8.10294347e+01 6.16462330e-01
 6.47948660e-07 1.20787504e-06 1.09474409e-06]
2021-02-01 04:17:48,382 - pyswarms.single.local_best - INFO - Optimize for 500 iters with {'c1': 0.1, 'c2': 0.3, 'w': 0.9, 'k': 5, 'p': 2}
2021-02-01 04:18:17,280 - pyswarms.single.local_best - INFO - Optimization finished | best cost: 2230.9414455648503, best pos: [1.41606057e+00 7.36033085e-01 9.10505161e+01 3.96314898e-01
 9.61841970e-07 1.15728680e-06 1.35199092e-06]
2021-02-01 04:18:17,344 - pyswarms.single.local_best - INFO - Optimize for 500 iters with {'c1': 0.1, 'c2': 0.3, 'w': 0.9, 'k': 5, 'p': 2}
2021-02-01 04:18:46,417 - pyswarms.single.local_best - INFO - Optimization finished | best cost: 2283.9321044842823, best pos: [1.42600780e+00 5.63246848e-01 8.66210899e+01 6.13685956e-01
 1.09008139e-06 8.19263647e-07 6.64701604e-07]
2021-02-01 04:18:46,481 - pyswarms.single.local_best - INFO - Optimize for 500 iters with {'c1': 0.1, 'c2': 0.3, 'w': 0.9, 'k': 5, 'p': 2}
2021-02-01 04:19:14,497 - pyswarms.single.local_best - INFO - Optimization finished | best cost: 2330.9120308769807, best pos: [1.49522973e+00 7.17580403e-01 8.89810377e+01 4.16618620e-01
 3.17012427e-07 1.23073998e-06 1.35875057e-06]
2021-02-01 04:19:14,558 - pyswarms.single.local_best - INFO - Optimize for 500 iters with {'c1': 0.1, 'c2': 0.3, 'w': 0.9, 'k': 5, 'p': 2}
2021-02-01 04:19:43,791 - pyswarms.single.local_best - INFO - Optimization finished | best cost: 2096.8275599388517, best pos: [1.95794574e+00 7.23934122e-01 8.10609024e+01 4.40146666e-01
 5.86949094e-07 1.10611097e-06 1.34726618e-06]
2021-02-01 04:19:43,857 - pyswarms.single.local_best - INFO - Optimize for 500 iters with {'c1': 0.1, 'c2': 0.3, 'w': 0.9, 'k': 5, 'p': 2}
2021-02-01 04:20:14,604 - pyswarms.single.local_best - INFO - Optimization finished | best cost: 2278.7852819902237, best pos: [1.59002283e+00 5.61190984e-01 8.48054394e+01 6.16420457e-01
 1.39723722e-07 1.04336827e-06 7.68295392e-07]
2021-02-01 04:20:14,678 - pyswarms.single.local_best - INFO - Optimize for 500 iters with {'c1': 0.1, 'c2': 0.3, 'w': 0.9, 'k': 5, 'p': 2}
2021-02-01 04:20:44,511 - pyswarms.single.local_best - INFO - Optimization finished | best cost: 2307.45197924924, best pos: [1.95523844e+00 5.14744173e-01 8.01132757e+01 6.88711912e-01
 8.28951875e-07 8.16665643e-07 1.18474690e-06]
2021-02-01 04:20:44,576 - pyswarms.single.local_best - INFO - Optimize for 500 iters with {'c1': 0.1, 'c2': 0.3, 'w': 0.9, 'k': 5, 'p': 2}
2021-02-01 04:21:12,508 - pyswarms.single.local_best - INFO - Optimization finished | best cost: 2167.1570001234577, best pos: [1.56735536e+00 8.70881896e-01 9.40254448e+01 2.88175328e-01
 6.65023090e-07 1.24856362e-06 1.35007687e-06]
2021-02-01 04:21:12,574 - pyswarms.single.local_best - INFO - Optimize for 500 iters with {'c1': 0.1, 'c2': 0.3, 'w': 0.9, 'k': 5, 'p': 2}
2021-02-01 04:21:41,127 - pyswarms.single.local_best - INFO - Optimization finished | best cost: 2229.1262056999767, best pos: [1.75299286e+00 5.26533025e-01 8.26284594e+01 6.86147770e-01
 6.22500685e-07 9.90001461e-07 3.96104067e-07]
2021-02-01 04:21:41,193 - pyswarms.single.local_best - INFO - Optimize for 500 iters with {'c1': 0.1, 'c2': 0.3, 'w': 0.9, 'k': 5, 'p': 2}
2021-02-01 04:22:11,124 - pyswarms.single.local_best - INFO - Optimization finished | best cost: 2209.1041951843254, best pos: [1.78093967e+00 6.02807620e-01 8.28531333e+01 5.56418100e-01
 6.35713607e-07 1.22580838e-06 8.52399350e-07]
2021-02-01 04:22:11,200 - pyswarms.single.local_best - INFO - Optimize for 500 iters with {'c1': 0.1, 'c2': 0.3, 'w': 0.9, 'k': 5, 'p': 2}
2021-02-01 04:22:39,243 - pyswarms.single.local_best - INFO - Optimization finished | best cost: 2219.9068336992796, best pos: [1.87612598e+00 6.10869828e-01 8.08113293e+01 5.64036527e-01
 5.31254581e-07 8.64468305e-07 1.32574950e-06]
2021-02-01 04:22:39,310 - pyswarms.single.local_best - INFO - Optimize for 500 iters with {'c1': 0.1, 'c2': 0.3, 'w': 0.9, 'k': 5, 'p': 2}
2021-02-01 04:23:07,117 - pyswarms.single.local_best - INFO - Optimization finished | best cost: 2211.2641322993663, best pos: [1.56923489e+00 5.66674537e-01 8.34570437e+01 6.03589691e-01
 6.58407840e-07 8.23732344e-07 1.32839509e-06]
2021-02-01 04:23:07,177 - pyswarms.single.local_best - INFO - Optimize for 500 iters with {'c1': 0.1, 'c2': 0.3, 'w': 0.9, 'k': 5, 'p': 2}
2021-02-01 04:23:35,909 - pyswarms.single.local_best - INFO - Optimization finished | best cost: 2273.4033594706298, best pos: [1.58958056e+00 6.77381896e-01 8.58102547e+01 4.60272809e-01
 5.48432009e-07 1.36503053e-06 1.23559381e-06]
2021-02-01 04:23:35,974 - pyswarms.single.local_best - INFO - Optimize for 500 iters with {'c1': 0.1, 'c2': 0.3, 'w': 0.9, 'k': 5, 'p': 2}
2021-02-01 04:24:03,302 - pyswarms.single.local_best - INFO - Optimization finished | best cost: 2201.0320508411887, best pos: [1.73110524e+00 6.31000404e-01 8.38301819e+01 5.23088697e-01
 1.07487216e-06 1.34724121e-06 6.32953407e-07]
2021-02-01 04:24:03,372 - pyswarms.single.local_best - INFO - Optimize for 500 iters with {'c1': 0.1, 'c2': 0.3, 'w': 0.9, 'k': 5, 'p': 2}
2021-02-01 04:24:31,756 - pyswarms.single.local_best - INFO - Optimization finished | best cost: 2321.2605572414836, best pos: [1.78025490e+00 5.75531456e-01 8.15025832e+01 6.11288260e-01
 7.44782852e-07 1.17487229e-06 9.50813840e-07]
2021-02-01 04:24:31,824 - pyswarms.single.local_best - INFO - Optimize for 500 iters with {'c1': 0.1, 'c2': 0.3, 'w': 0.9, 'k': 5, 'p': 2}
2021-02-01 04:25:00,582 - pyswarms.single.local_best - INFO - Optimization finished | best cost: 2310.8419666751024, best pos: [1.85466437e+00 7.26255892e-01 8.58907737e+01 4.16289217e-01
 9.46386800e-07 6.70199328e-07 7.29480291e-07]
2021-02-01 04:25:00,650 - pyswarms.single.local_best - INFO - Optimize for 500 iters with {'c1': 0.1, 'c2': 0.3, 'w': 0.9, 'k': 5, 'p': 2}
2021-02-01 04:25:30,114 - pyswarms.single.local_best - INFO - Optimization finished | best cost: 2338.9606289003787, best pos: [1.72089935e+00 7.92894432e-01 8.90940637e+01 3.41436812e-01
 3.59088655e-07 6.56043449e-07 1.29243332e-06]
2021-02-01 04:25:30,178 - pyswarms.single.local_best - INFO - Optimize for 500 iters with {'c1': 0.1, 'c2': 0.3, 'w': 0.9, 'k': 5, 'p': 2}
2021-02-01 04:25:58,670 - pyswarms.single.local_best - INFO - Optimization finished | best cost: 2205.7067375885717, best pos: [1.99080629e+00 6.16102977e-01 8.05423632e+01 5.39343422e-01
 8.45985675e-07 1.00749261e-06 1.31056047e-06]
2021-02-01 04:25:58,735 - pyswarms.single.local_best - INFO - Optimize for 500 iters with {'c1': 0.1, 'c2': 0.3, 'w': 0.9, 'k': 5, 'p': 2}
2021-02-01 04:26:27,296 - pyswarms.single.local_best - INFO - Optimization finished | best cost: 2192.105206540192, best pos: [1.87151222e+00 7.17280933e-01 8.45134299e+01 4.16987385e-01
 5.53861894e-07 1.03350949e-06 1.09828785e-06]
2021-02-01 04:26:27,363 - pyswarms.single.local_best - INFO - Optimize for 500 iters with {'c1': 0.1, 'c2': 0.3, 'w': 0.9, 'k': 5, 'p': 2}
2021-02-01 04:26:55,503 - pyswarms.single.local_best - INFO - Optimization finished | best cost: 2314.606243885897, best pos: [1.92129641e+00 6.85058992e-01 8.27502304e+01 4.59821682e-01
 7.81608777e-07 9.57666978e-07 1.11685191e-06]
2021-02-01 04:26:55,568 - pyswarms.single.local_best - INFO - Optimize for 500 iters with {'c1': 0.1, 'c2': 0.3, 'w': 0.9, 'k': 5, 'p': 2}
2021-02-01 04:27:23,080 - pyswarms.single.local_best - INFO - Optimization finished | best cost: 2251.38101696024, best pos: [1.72436676e+00 7.31581465e-01 8.69430519e+01 3.90581432e-01
 1.15011049e-06 9.60415196e-07 1.16633367e-06]
2021-02-01 04:27:23,149 - pyswarms.single.local_best - INFO - Optimize for 500 iters with {'c1': 0.1, 'c2': 0.3, 'w': 0.9, 'k': 5, 'p': 2}
2021-02-01 04:27:52,665 - pyswarms.single.local_best - INFO - Optimization finished | best cost: 2172.0233526221923, best pos: [1.82105620e+00 5.93994750e-01 8.22569165e+01 5.57682799e-01
 1.31824429e-06 1.16213360e-06 8.85912816e-07]
2021-02-01 04:27:52,730 - pyswarms.single.local_best - INFO - Optimize for 500 iters with {'c1': 0.1, 'c2': 0.3, 'w': 0.9, 'k': 5, 'p': 2}
2021-02-01 04:28:21,513 - pyswarms.single.local_best - INFO - Optimization finished | best cost: 2352.27556839003, best pos: [1.90531951e+00 6.40432347e-01 8.22566108e+01 5.09905487e-01
 6.38556413e-07 1.20896251e-06 1.04076619e-06]
2021-02-01 04:28:21,581 - pyswarms.single.local_best - INFO - Optimize for 500 iters with {'c1': 0.1, 'c2': 0.3, 'w': 0.9, 'k': 5, 'p': 2}
2021-02-01 04:28:49,468 - pyswarms.single.local_best - INFO - Optimization finished | best cost: 2184.8077603528163, best pos: [1.98254310e+00 5.36454276e-01 7.99864316e+01 6.59658923e-01
 7.86454981e-07 7.01787788e-07 1.31844968e-06]
2021-02-01 04:28:49,532 - pyswarms.single.local_best - INFO - Optimize for 500 iters with {'c1': 0.1, 'c2': 0.3, 'w': 0.9, 'k': 5, 'p': 2}
2021-02-01 04:29:18,080 - pyswarms.single.local_best - INFO - Optimization finished | best cost: 2302.466995838612, best pos: [1.87810395e+00 6.46207610e-01 8.35892532e+01 4.96172416e-01
 3.33634071e-07 8.62722162e-07 9.89984387e-07]
2021-02-01 04:29:18,144 - pyswarms.single.local_best - INFO - Optimize for 500 iters with {'c1': 0.1, 'c2': 0.3, 'w': 0.9, 'k': 5, 'p': 2}
2021-02-01 04:29:46,357 - pyswarms.single.local_best - INFO - Optimization finished | best cost: 2223.6790193559436, best pos: [1.76285490e+00 6.73190540e-01 8.28888599e+01 4.74129155e-01
 6.84074937e-07 1.33360843e-06 1.34159658e-06]
2021-02-01 04:29:46,423 - pyswarms.single.local_best - INFO - Optimize for 500 iters with {'c1': 0.1, 'c2': 0.3, 'w': 0.9, 'k': 5, 'p': 2}
2021-02-01 04:30:15,340 - pyswarms.single.local_best - INFO - Optimization finished | best cost: 2205.7738395010274, best pos: [1.73566854e+00 5.54847983e-01 8.24408505e+01 6.42809572e-01
 4.09304311e-07 8.54338159e-07 7.82337055e-07]
2021-02-01 04:30:15,414 - pyswarms.single.local_best - INFO - Optimize for 500 iters with {'c1': 0.1, 'c2': 0.3, 'w': 0.9, 'k': 5, 'p': 2}
2021-02-01 04:30:45,594 - pyswarms.single.local_best - INFO - Optimization finished | best cost: 2243.7001173339318, best pos: [1.88738221e+00 8.02323787e-01 8.50010199e+01 3.44369667e-01
 1.34407414e-06 7.32724104e-07 1.34493604e-06]
2021-02-01 04:30:45,657 - pyswarms.single.local_best - INFO - Optimize for 500 iters with {'c1': 0.1, 'c2': 0.3, 'w': 0.9, 'k': 5, 'p': 2}
2021-02-01 04:31:14,060 - pyswarms.single.local_best - INFO - Optimization finished | best cost: 2346.011598583421, best pos: [1.97568039e+00 7.89721022e-01 8.44186055e+01 3.67024578e-01
 4.09096962e-07 1.59719064e-07 1.30545424e-06]
2021-02-01 04:31:14,125 - pyswarms.single.local_best - INFO - Optimize for 500 iters with {'c1': 0.1, 'c2': 0.3, 'w': 0.9, 'k': 5, 'p': 2}
2021-02-01 04:31:43,568 - pyswarms.single.local_best - INFO - Optimization finished | best cost: 2266.8013060659987, best pos: [1.89293364e+00 6.26568498e-01 8.22454455e+01 5.39777116e-01
 9.05311521e-07 6.16324789e-07 8.92388590e-07]
2021-02-01 04:31:43,638 - pyswarms.single.local_best - INFO - Optimize for 500 iters with {'c1': 0.1, 'c2': 0.3, 'w': 0.9, 'k': 5, 'p': 2}
2021-02-01 04:32:12,449 - pyswarms.single.local_best - INFO - Optimization finished | best cost: 2217.503948313158, best pos: [1.92999464e+00 8.57119424e-01 8.47110027e+01 3.15556723e-01
 1.27146042e-06 1.09178724e-06 1.17211564e-06]
2021-02-01 04:32:12,517 - pyswarms.single.local_best - INFO - Optimize for 500 iters with {'c1': 0.1, 'c2': 0.3, 'w': 0.9, 'k': 5, 'p': 2}
2021-02-01 04:32:42,045 - pyswarms.single.local_best - INFO - Optimization finished | best cost: 2243.8715245415597, best pos: [1.75420338e+00 7.31847514e-01 8.61253301e+01 4.04098163e-01
 5.46863384e-07 9.28970876e-07 1.11244121e-06]
2021-02-01 04:32:42,109 - pyswarms.single.local_best - INFO - Optimize for 500 iters with {'c1': 0.1, 'c2': 0.3, 'w': 0.9, 'k': 5, 'p': 2}
2021-02-01 04:33:11,761 - pyswarms.single.local_best - INFO - Optimization finished | best cost: 2090.585467023113, best pos: [1.39826773e+00 5.27551326e-01 8.53174828e+01 6.68844972e-01
 4.59415655e-07 4.83200232e-07 1.31792732e-06]
2021-02-01 04:33:11,826 - pyswarms.single.local_best - INFO - Optimize for 500 iters with {'c1': 0.1, 'c2': 0.3, 'w': 0.9, 'k': 5, 'p': 2}
2021-02-01 04:33:39,249 - pyswarms.single.local_best - INFO - Optimization finished | best cost: 2291.1997470235274, best pos: [1.78102558e+00 6.40549223e-01 8.16398201e+01 5.31132529e-01
 5.92618914e-07 7.47427471e-07 1.30856498e-06]
2021-02-01 04:33:39,313 - pyswarms.single.local_best - INFO - Optimize for 500 iters with {'c1': 0.1, 'c2': 0.3, 'w': 0.9, 'k': 5, 'p': 2}
2021-02-01 04:34:07,063 - pyswarms.single.local_best - INFO - Optimization finished | best cost: 2385.898223688296, best pos: [1.54263880e+00 6.63391073e-01 8.55772655e+01 4.84610189e-01
 1.17827637e-06 7.64707536e-07 1.21209276e-06]
2021-02-01 04:34:07,129 - pyswarms.single.local_best - INFO - Optimize for 500 iters with {'c1': 0.1, 'c2': 0.3, 'w': 0.9, 'k': 5, 'p': 2}
2021-02-01 04:34:36,332 - pyswarms.single.local_best - INFO - Optimization finished | best cost: 2256.3504388461142, best pos: [1.75150153e+00 7.92601539e-01 8.49413377e+01 3.74560225e-01
 1.05440860e-06 1.27632286e-06 1.03224913e-06]
2021-02-01 04:34:36,401 - pyswarms.single.local_best - INFO - Optimize for 500 iters with {'c1': 0.1, 'c2': 0.3, 'w': 0.9, 'k': 5, 'p': 2}
2021-02-01 04:35:04,647 - pyswarms.single.local_best - INFO - Optimization finished | best cost: 2217.8840818685203, best pos: [1.63625389e+00 6.65669677e-01 8.52150442e+01 4.75503919e-01
 7.33988494e-07 7.28802476e-07 1.28145768e-06]
2021-02-01 04:35:04,713 - pyswarms.single.local_best - INFO - Optimize for 500 iters with {'c1': 0.1, 'c2': 0.3, 'w': 0.9, 'k': 5, 'p': 2}
2021-02-01 04:35:33,159 - pyswarms.single.local_best - INFO - Optimization finished | best cost: 2313.3310611436264, best pos: [1.84196932e+00 7.13863688e-01 8.29957319e+01 4.33683618e-01
 8.12692458e-07 9.11601693e-07 1.37035711e-06]
2021-02-01 04:35:33,221 - pyswarms.single.local_best - INFO - Optimize for 500 iters with {'c1': 0.1, 'c2': 0.3, 'w': 0.9, 'k': 5, 'p': 2}
2021-02-01 04:36:02,072 - pyswarms.single.local_best - INFO - Optimization finished | best cost: 2297.129751880352, best pos: [1.71824091e+00 5.77629839e-01 8.38738763e+01 5.83326029e-01
 7.39227312e-08 1.34342196e-06 7.04063858e-07]
2021-02-01 04:36:02,129 - pyswarms.single.local_best - INFO - Optimize for 500 iters with {'c1': 0.1, 'c2': 0.3, 'w': 0.9, 'k': 5, 'p': 2}
2021-02-01 04:36:31,533 - pyswarms.single.local_best - INFO - Optimization finished | best cost: 2219.33143640485, best pos: [1.58410699e+00 7.23606071e-01 8.65296938e+01 4.15295716e-01
 1.06613964e-06 1.37674485e-06 1.20907465e-06]
2021-02-01 04:36:31,593 - pyswarms.single.local_best - INFO - Optimize for 500 iters with {'c1': 0.1, 'c2': 0.3, 'w': 0.9, 'k': 5, 'p': 2}
2021-02-01 04:36:59,705 - pyswarms.single.local_best - INFO - Optimization finished | best cost: 2248.394512799132, best pos: [1.73402210e+00 7.25730193e-01 8.62737517e+01 4.10152275e-01
 1.14401092e-06 8.93786190e-07 9.62642897e-07]
2021-02-01 04:36:59,773 - pyswarms.single.local_best - INFO - Optimize for 500 iters with {'c1': 0.1, 'c2': 0.3, 'w': 0.9, 'k': 5, 'p': 2}
2021-02-01 04:37:27,503 - pyswarms.single.local_best - INFO - Optimization finished | best cost: 2400.7100005737066, best pos: [1.90622654e+00 5.12803020e-01 8.31325738e+01 6.85101930e-01
 1.19895753e-06 8.56544506e-07 1.57748770e-07]
2021-02-01 04:37:27,566 - pyswarms.single.local_best - INFO - Optimize for 500 iters with {'c1': 0.1, 'c2': 0.3, 'w': 0.9, 'k': 5, 'p': 2}
2021-02-01 04:37:55,937 - pyswarms.single.local_best - INFO - Optimization finished | best cost: 2299.329273719457, best pos: [1.84348815e+00 8.71550717e-01 8.77076618e+01 2.94725163e-01
 6.02230204e-07 8.63520710e-07 1.32978483e-06]
2021-02-01 04:37:56,000 - pyswarms.single.local_best - INFO - Optimize for 500 iters with {'c1': 0.1, 'c2': 0.3, 'w': 0.9, 'k': 5, 'p': 2}
2021-02-01 04:38:23,710 - pyswarms.single.local_best - INFO - Optimization finished | best cost: 2267.5474673680756, best pos: [1.45047196e+00 6.09936106e-01 8.63069453e+01 5.38721861e-01
 8.06457803e-07 6.27923563e-07 1.37392714e-06]
2021-02-01 04:38:23,778 - pyswarms.single.local_best - INFO - Optimize for 500 iters with {'c1': 0.1, 'c2': 0.3, 'w': 0.9, 'k': 5, 'p': 2}
2021-02-01 04:38:51,887 - pyswarms.single.local_best - INFO - Optimization finished | best cost: 2316.255900857186, best pos: [1.99957630e+00 5.62081743e-01 8.10786336e+01 6.17744168e-01
 5.26556217e-07 7.38070261e-07 9.76375175e-07]
2021-02-01 04:38:51,951 - pyswarms.single.local_best - INFO - Optimize for 500 iters with {'c1': 0.1, 'c2': 0.3, 'w': 0.9, 'k': 5, 'p': 2}
2021-02-01 04:39:19,374 - pyswarms.single.local_best - INFO - Optimization finished | best cost: 2258.026733967662, best pos: [1.81478672e+00 7.89483729e-01 8.41889677e+01 3.73640749e-01
 1.19762851e-06 4.42269064e-07 1.26196838e-06]
2021-02-01 04:39:19,448 - pyswarms.single.local_best - INFO - Optimize for 500 iters with {'c1': 0.1, 'c2': 0.3, 'w': 0.9, 'k': 5, 'p': 2}
2021-02-01 04:39:50,994 - pyswarms.single.local_best - INFO - Optimization finished | best cost: 795.4408190021275, best pos: [1.50089151e+00 8.33960206e-01 8.86094996e+01 2.35956351e-01
 2.55547145e-07 6.78652753e-06 1.34648840e-05]
2021-02-01 04:39:51,053 - pyswarms.single.local_best - INFO - Optimize for 500 iters with {'c1': 0.1, 'c2': 0.3, 'w': 0.9, 'k': 5, 'p': 2}
2021-02-01 04:40:17,424 - pyswarms.single.local_best - INFO - Optimization finished | best cost: 840.5138230639634, best pos: [7.73670905e-01 1.84391736e+00 1.40388610e+02 3.69514392e-01
 9.65658190e-06 1.78050995e-05 1.96517392e-05]
2021-02-01 04:40:17,493 - pyswarms.single.local_best - INFO - Optimize for 500 iters with {'c1': 0.1, 'c2': 0.3, 'w': 0.9, 'k': 5, 'p': 2}
2021-02-01 04:40:47,223 - pyswarms.single.local_best - INFO - Optimization finished | best cost: 761.2020449081176, best pos: [7.22062078e-01 1.94049950e+00 1.36474820e+02 3.84575445e-01
 1.40490135e-05 1.92206100e-05 1.95986526e-05]
2021-02-01 04:40:47,293 - pyswarms.single.local_best - INFO - Optimize for 500 iters with {'c1': 0.1, 'c2': 0.3, 'w': 0.9, 'k': 5, 'p': 2}
2021-02-01 04:41:16,317 - pyswarms.single.local_best - INFO - Optimization finished | best cost: 827.8969593229027, best pos: [1.08809634e+00 1.95779842e+00 1.32936707e+02 1.49169119e-01
 1.52049604e-05 1.39496382e-05 1.89623299e-05]
2021-02-01 04:41:16,377 - pyswarms.single.local_best - INFO - Optimize for 500 iters with {'c1': 0.1, 'c2': 0.3, 'w': 0.9, 'k': 5, 'p': 2}
2021-02-01 04:41:45,358 - pyswarms.single.local_best - INFO - Optimization finished | best cost: 929.6981696883879, best pos: [1.00779614e+00 1.89429887e+00 1.37601950e+02 2.06457034e-01
 1.46143611e-05 1.61241145e-05 1.90154570e-05]
2021-02-01 04:41:45,426 - pyswarms.single.local_best - INFO - Optimize for 500 iters with {'c1': 0.1, 'c2': 0.3, 'w': 0.9, 'k': 5, 'p': 2}
2021-02-01 04:42:13,553 - pyswarms.single.local_best - INFO - Optimization finished | best cost: 910.904530358754, best pos: [9.73275398e-01 4.85298715e-01 8.90122791e+01 5.94571839e-01
 6.95320267e-06 5.96768054e-06 1.33646844e-05]
2021-02-01 04:42:13,620 - pyswarms.single.local_best - INFO - Optimize for 500 iters with {'c1': 0.1, 'c2': 0.3, 'w': 0.9, 'k': 5, 'p': 2}
2021-02-01 04:42:43,108 - pyswarms.single.local_best - INFO - Optimization finished | best cost: 783.2808706867772, best pos: [7.43128456e-01 1.96215380e+00 1.37024917e+02 3.62880891e-01
 1.96212793e-05 1.91393824e-05 1.71896380e-05]
2021-02-01 04:42:43,173 - pyswarms.single.local_best - INFO - Optimize for 500 iters with {'c1': 0.1, 'c2': 0.3, 'w': 0.9, 'k': 5, 'p': 2}
2021-02-01 04:43:12,151 - pyswarms.single.local_best - INFO - Optimization finished | best cost: 772.2892305873206, best pos: [9.20243611e-01 1.87021673e+00 1.35705853e+02 2.37305283e-01
 1.60162446e-05 7.28993603e-06 1.93258515e-05]
2021-02-01 04:43:12,221 - pyswarms.single.local_best - INFO - Optimize for 500 iters with {'c1': 0.1, 'c2': 0.3, 'w': 0.9, 'k': 5, 'p': 2}
2021-02-01 04:43:40,271 - pyswarms.single.local_best - INFO - Optimization finished | best cost: 846.8286645332231, best pos: [1.14146208e+00 6.32548966e-01 8.93040548e+01 4.07057580e-01
 2.69661942e-06 1.66396051e-05 9.44227179e-06]
2021-02-01 04:43:40,339 - pyswarms.single.local_best - INFO - Optimize for 500 iters with {'c1': 0.1, 'c2': 0.3, 'w': 0.9, 'k': 5, 'p': 2}
2021-02-01 04:44:09,741 - pyswarms.single.local_best - INFO - Optimization finished | best cost: 774.9508922009134, best pos: [8.84442993e-01 1.57504758e+00 1.32545308e+02 2.53827927e-01
 1.84059053e-05 1.75357668e-05 1.94233483e-05]
2021-02-01 04:44:09,802 - pyswarms.single.local_best - INFO - Optimize for 500 iters with {'c1': 0.1, 'c2': 0.3, 'w': 0.9, 'k': 5, 'p': 2}
2021-02-01 04:44:38,263 - pyswarms.single.local_best - INFO - Optimization finished | best cost: 852.3612489477697, best pos: [9.87360610e-01 1.98123484e+00 1.36332661e+02 2.11124027e-01
 1.68485666e-05 1.77879943e-05 1.89297535e-05]
2021-02-01 04:44:38,329 - pyswarms.single.local_best - INFO - Optimize for 500 iters with {'c1': 0.1, 'c2': 0.3, 'w': 0.9, 'k': 5, 'p': 2}
```
