## Supplementary material for "Assessing the nationwide impact of COVID-19 mitigation policies on the transmission rate of SARS-CoV-2 in Brazil": report.log (part 5 of 5)

```
2021-02-01 04:45:06,736 - pyswarms.single.local_best - INFO - Optimization finished | best cost: 773.7121186803424, best pos: [5.46494272e-01 1.77333197e+00 1.38698591e+02 6.13560177e-01
 1.93553907e-05 1.66546180e-05 1.79158535e-05]
2021-02-01 04:45:06,805 - pyswarms.single.local_best - INFO - Optimize for 500 iters with {'c1': 0.1, 'c2': 0.3, 'w': 0.9, 'k': 5, 'p': 2}
2021-02-01 04:45:36,054 - pyswarms.single.local_best - INFO - Optimization finished | best cost: 850.6582563586229, best pos: [7.37860662e-01 1.98938467e+00 1.37922222e+02 3.84422602e-01
 1.13427810e-05 1.44684173e-05 1.92946071e-05]
2021-02-01 04:45:36,120 - pyswarms.single.local_best - INFO - Optimize for 500 iters with {'c1': 0.1, 'c2': 0.3, 'w': 0.9, 'k': 5, 'p': 2}
2021-02-01 04:46:05,213 - pyswarms.single.local_best - INFO - Optimization finished | best cost: 852.0912937010831, best pos: [8.16039297e-01 1.81226179e+00 1.37041482e+02 3.15354508e-01
 1.33529861e-05 1.92812466e-05 1.91951778e-05]
2021-02-01 04:46:05,282 - pyswarms.single.local_best - INFO - Optimize for 500 iters with {'c1': 0.1, 'c2': 0.3, 'w': 0.9, 'k': 5, 'p': 2}
2021-02-01 04:46:34,714 - pyswarms.single.local_best - INFO - Optimization finished | best cost: 804.0419507970823, best pos: [1.05194495e+00 1.63443432e+00 1.36944706e+02 1.78504987e-01
 1.31353320e-05 1.28043232e-05 1.64412516e-05]
2021-02-01 04:46:34,784 - pyswarms.single.local_best - INFO - Optimize for 500 iters with {'c1': 0.1, 'c2': 0.3, 'w': 0.9, 'k': 5, 'p': 2}
2021-02-01 04:47:04,339 - pyswarms.single.local_best - INFO - Optimization finished | best cost: 851.7027639911125, best pos: [5.78771454e-01 1.17399315e+00 1.38583034e+02 5.88894111e-01
 1.96561652e-05 1.23011271e-05 1.97837570e-05]
2021-02-01 04:47:04,406 - pyswarms.single.local_best - INFO - Optimize for 500 iters with {'c1': 0.1, 'c2': 0.3, 'w': 0.9, 'k': 5, 'p': 2}
2021-02-01 04:47:33,149 - pyswarms.single.local_best - INFO - Optimization finished | best cost: 803.9148595201833, best pos: [6.12050937e-01 1.81249316e+00 1.38178630e+02 5.23849331e-01
 1.96351463e-05 1.86396017e-05 1.75280621e-05]
2021-02-01 04:47:33,218 - pyswarms.single.local_best - INFO - Optimize for 500 iters with {'c1': 0.1, 'c2': 0.3, 'w': 0.9, 'k': 5, 'p': 2}
2021-02-01 04:48:01,587 - pyswarms.single.local_best - INFO - Optimization finished | best cost: 815.3224479012204, best pos: [7.61439807e-01 1.98988176e+00 1.37135579e+02 3.63278722e-01
 1.56465062e-05 1.61192924e-05 1.71808419e-05]
2021-02-01 04:48:01,665 - pyswarms.single.local_best - INFO - Optimize for 500 iters with {'c1': 0.1, 'c2': 0.3, 'w': 0.9, 'k': 5, 'p': 2}
2021-02-01 04:48:32,263 - pyswarms.single.local_best - INFO - Optimization finished | best cost: 832.0587674742857, best pos: [7.24089706e-01 1.96127030e+00 1.40578557e+02 4.04947156e-01
 1.18588382e-05 1.67510699e-05 1.87796540e-05]
2021-02-01 04:48:32,340 - pyswarms.single.local_best - INFO - Optimize for 500 iters with {'c1': 0.1, 'c2': 0.3, 'w': 0.9, 'k': 5, 'p': 2}
2021-02-01 04:49:00,457 - pyswarms.single.local_best - INFO - Optimization finished | best cost: 878.4807095004154, best pos: [5.32067579e-01 1.91290400e+00 1.40058522e+02 6.64298792e-01
 1.42121027e-05 1.86322977e-05 1.74454716e-05]
2021-02-01 04:49:00,519 - pyswarms.single.local_best - INFO - Optimize for 500 iters with {'c1': 0.1, 'c2': 0.3, 'w': 0.9, 'k': 5, 'p': 2}
2021-02-01 04:49:29,254 - pyswarms.single.local_best - INFO - Optimization finished | best cost: 835.3010236144149, best pos: [1.35144826e+00 6.08897536e-01 8.90344384e+01 4.08729723e-01
 4.19815665e-07 9.02131325e-06 7.10799165e-06]
2021-02-01 04:49:29,318 - pyswarms.single.local_best - INFO - Optimize for 500 iters with {'c1': 0.1, 'c2': 0.3, 'w': 0.9, 'k': 5, 'p': 2}
2021-02-01 04:49:56,271 - pyswarms.single.local_best - INFO - Optimization finished | best cost: 849.4806185858599, best pos: [7.08565134e-01 1.96118964e+00 1.38593578e+02 4.04633842e-01
 1.63875293e-05 1.75127096e-05 1.80716644e-05]
2021-02-01 04:49:56,346 - pyswarms.single.local_best - INFO - Optimize for 500 iters with {'c1': 0.1, 'c2': 0.3, 'w': 0.9, 'k': 5, 'p': 2}
2021-02-01 04:50:23,851 - pyswarms.single.local_best - INFO - Optimization finished | best cost: 830.2000118492432, best pos: [7.46931668e-01 1.70317961e+00 1.35456460e+02 3.63162330e-01
 1.95954551e-05 1.02494553e-05 1.94996622e-05]
2021-02-01 04:50:23,917 - pyswarms.single.local_best - INFO - Optimize for 500 iters with {'c1': 0.1, 'c2': 0.3, 'w': 0.9, 'k': 5, 'p': 2}
2021-02-01 04:50:51,639 - pyswarms.single.local_best - INFO - Optimization finished | best cost: 843.5090805471959, best pos: [1.36540782e+00 1.96356161e+00 1.34358671e+02 7.19092728e-02
 9.85407302e-06 6.29875568e-06 1.68425996e-05]
2021-02-01 04:50:51,703 - pyswarms.single.local_best - INFO - Optimize for 500 iters with {'c1': 0.1, 'c2': 0.3, 'w': 0.9, 'k': 5, 'p': 2}
2021-02-01 04:51:17,700 - pyswarms.single.local_best - INFO - Optimization finished | best cost: 880.1238830048827, best pos: [5.77877739e-01 1.97488171e+00 1.40452263e+02 5.73037141e-01
 1.92041652e-05 1.74491395e-05 1.96869030e-05]
2021-02-01 04:51:17,767 - pyswarms.single.local_best - INFO - Optimize for 500 iters with {'c1': 0.1, 'c2': 0.3, 'w': 0.9, 'k': 5, 'p': 2}
2021-02-01 04:51:45,346 - pyswarms.single.local_best - INFO - Optimization finished | best cost: 842.7374853248658, best pos: [7.31350089e-01 1.74758432e+00 1.35910732e+02 3.78468166e-01
 1.12073495e-05 1.89412385e-05 1.82874711e-05]
2021-02-01 04:51:45,403 - pyswarms.single.local_best - INFO - Optimize for 500 iters with {'c1': 0.1, 'c2': 0.3, 'w': 0.9, 'k': 5, 'p': 2}
2021-02-01 04:52:13,165 - pyswarms.single.local_best - INFO - Optimization finished | best cost: 811.2458884885542, best pos: [8.36436931e-01 1.96058781e+00 1.37923996e+02 3.06576303e-01
 1.47321578e-05 1.87692544e-05 1.88081585e-05]
2021-02-01 04:52:13,233 - pyswarms.single.local_best - INFO - Optimize for 500 iters with {'c1': 0.1, 'c2': 0.3, 'w': 0.9, 'k': 5, 'p': 2}
2021-02-01 04:52:43,391 - pyswarms.single.local_best - INFO - Optimization finished | best cost: 875.1135252850117, best pos: [1.30457282e+00 5.31100804e-01 9.07917721e+01 5.29529972e-01
 7.98685455e-06 1.13025144e-06 2.13846492e-06]
2021-02-01 04:52:43,453 - pyswarms.single.local_best - INFO - Optimize for 500 iters with {'c1': 0.1, 'c2': 0.3, 'w': 0.9, 'k': 5, 'p': 2}
2021-02-01 04:53:11,582 - pyswarms.single.local_best - INFO - Optimization finished | best cost: 856.5428701048688, best pos: [1.11129755e+00 5.45865817e-01 9.00590539e+01 4.88351179e-01
 9.13603156e-07 1.95570744e-05 6.48339224e-06]
2021-02-01 04:53:11,647 - pyswarms.single.local_best - INFO - Optimize for 500 iters with {'c1': 0.1, 'c2': 0.3, 'w': 0.9, 'k': 5, 'p': 2}
2021-02-01 04:53:39,981 - pyswarms.single.local_best - INFO - Optimization finished | best cost: 882.3020907716789, best pos: [1.83414767e+00 7.74075453e-01 8.94413550e+01 2.71161464e-01
 5.75997890e-06 5.20932956e-06 3.24594307e-06]
2021-02-01 04:53:40,048 - pyswarms.single.local_best - INFO - Optimize for 500 iters with {'c1': 0.1, 'c2': 0.3, 'w': 0.9, 'k': 5, 'p': 2}
2021-02-01 04:54:08,023 - pyswarms.single.local_best - INFO - Optimization finished | best cost: 833.4644776268129, best pos: [8.38927152e-01 1.63357598e+00 1.34112650e+02 2.91335675e-01
 1.15535298e-05 1.86060761e-05 1.91057999e-05]
2021-02-01 04:54:08,091 - pyswarms.single.local_best - INFO - Optimize for 500 iters with {'c1': 0.1, 'c2': 0.3, 'w': 0.9, 'k': 5, 'p': 2}
2021-02-01 04:54:38,155 - pyswarms.single.local_best - INFO - Optimization finished | best cost: 821.3751647370282, best pos: [1.46909564e+00 6.04868850e-01 8.98184774e+01 4.06827351e-01
 4.46719705e-06 9.21102137e-06 2.91972626e-06]
2021-02-01 04:54:38,224 - pyswarms.single.local_best - INFO - Optimize for 500 iters with {'c1': 0.1, 'c2': 0.3, 'w': 0.9, 'k': 5, 'p': 2}
2021-02-01 04:55:06,782 - pyswarms.single.local_best - INFO - Optimization finished | best cost: 825.3909312098787, best pos: [7.41056082e-01 1.85886454e+00 1.38760563e+02 3.68073615e-01
 1.76708001e-05 1.57448386e-05 1.92180868e-05]
2021-02-01 04:55:06,849 - pyswarms.single.local_best - INFO - Optimize for 500 iters with {'c1': 0.1, 'c2': 0.3, 'w': 0.9, 'k': 5, 'p': 2}
2021-02-01 04:55:37,169 - pyswarms.single.local_best - INFO - Optimization finished | best cost: 773.87408784185, best pos: [1.17942490e+00 1.96834283e+00 1.35774737e+02 1.24817119e-01
 1.50230264e-05 1.05093773e-05 1.95406251e-05]
2021-02-01 04:55:37,235 - pyswarms.single.local_best - INFO - Optimize for 500 iters with {'c1': 0.1, 'c2': 0.3, 'w': 0.9, 'k': 5, 'p': 2}
2021-02-01 04:56:05,807 - pyswarms.single.local_best - INFO - Optimization finished | best cost: 757.2862346477505, best pos: [7.54650676e-01 1.80682629e+00 1.37563871e+02 3.60559815e-01
 1.95031441e-05 1.56088136e-05 1.91965803e-05]
2021-02-01 04:56:05,872 - pyswarms.single.local_best - INFO - Optimize for 500 iters with {'c1': 0.1, 'c2': 0.3, 'w': 0.9, 'k': 5, 'p': 2}
2021-02-01 04:56:33,821 - pyswarms.single.local_best - INFO - Optimization finished | best cost: 793.5037949745775, best pos: [7.67574758e-01 1.95516074e+00 1.36814972e+02 3.45503139e-01
 1.87972644e-05 1.92266557e-05 1.82263165e-05]
2021-02-01 04:56:33,889 - pyswarms.single.local_best - INFO - Optimize for 500 iters with {'c1': 0.1, 'c2': 0.3, 'w': 0.9, 'k': 5, 'p': 2}
2021-02-01 04:57:03,649 - pyswarms.single.local_best - INFO - Optimization finished | best cost: 948.313399585473, best pos: [1.89463492e+00 9.40331489e-01 9.23070800e+01 1.72510492e-01
 7.65004644e-07 5.98488190e-06 6.13532016e-06]
2021-02-01 04:57:03,714 - pyswarms.single.local_best - INFO - Optimize for 500 iters with {'c1': 0.1, 'c2': 0.3, 'w': 0.9, 'k': 5, 'p': 2}
2021-02-01 04:57:31,868 - pyswarms.single.local_best - INFO - Optimization finished | best cost: 788.1830014429062, best pos: [7.15619807e-01 1.98979298e+00 1.38310419e+02 3.98035923e-01
 1.31232092e-05 1.82854110e-05 1.89366646e-05]
2021-02-01 04:57:31,934 - pyswarms.single.local_best - INFO - Optimize for 500 iters with {'c1': 0.1, 'c2': 0.3, 'w': 0.9, 'k': 5, 'p': 2}
2021-02-01 04:58:00,245 - pyswarms.single.local_best - INFO - Optimization finished | best cost: 910.4075272990807, best pos: [1.28637510e+00 1.99077013e+00 1.34255951e+02 9.64848214e-02
 5.53649265e-06 4.56937629e-06 1.88867129e-05]
2021-02-01 04:58:00,307 - pyswarms.single.local_best - INFO - Optimize for 500 iters with {'c1': 0.1, 'c2': 0.3, 'w': 0.9, 'k': 5, 'p': 2}
2021-02-01 04:58:28,586 - pyswarms.single.local_best - INFO - Optimization finished | best cost: 807.3046409598539, best pos: [6.45197875e-01 1.98814306e+00 1.39796567e+02 4.86447065e-01
 1.65194832e-05 1.77840927e-05 1.85836648e-05]
2021-02-01 04:58:28,649 - pyswarms.single.local_best - INFO - Optimize for 500 iters with {'c1': 0.1, 'c2': 0.3, 'w': 0.9, 'k': 5, 'p': 2}
2021-02-01 04:58:58,995 - pyswarms.single.local_best - INFO - Optimization finished | best cost: 802.1570687611164, best pos: [9.29690680e-01 1.93375441e+00 1.37330010e+02 2.33598055e-01
 1.64187669e-05 1.83288719e-05 1.91150767e-05]
2021-02-01 04:58:59,063 - pyswarms.single.local_best - INFO - Optimize for 500 iters with {'c1': 0.1, 'c2': 0.3, 'w': 0.9, 'k': 5, 'p': 2}
2021-02-01 04:59:27,624 - pyswarms.single.local_best - INFO - Optimization finished | best cost: 833.6501632877548, best pos: [6.84416719e-01 1.77277281e+00 1.37011329e+02 4.22554554e-01
 1.43003762e-05 1.96164503e-05 1.80720476e-05]
2021-02-01 04:59:27,692 - pyswarms.single.local_best - INFO - Optimize for 500 iters with {'c1': 0.1, 'c2': 0.3, 'w': 0.9, 'k': 5, 'p': 2}
2021-02-01 04:59:56,715 - pyswarms.single.local_best - INFO - Optimization finished | best cost: 770.9165031631698, best pos: [8.33759001e-01 1.99606013e+00 1.38042579e+02 2.97187641e-01
 1.83058621e-05 8.49292772e-06 1.94625399e-05]
2021-02-01 04:59:56,778 - pyswarms.single.local_best - INFO - Optimize for 500 iters with {'c1': 0.1, 'c2': 0.3, 'w': 0.9, 'k': 5, 'p': 2}
2021-02-01 05:00:30,830 - pyswarms.single.local_best - INFO - Optimization finished | best cost: 871.5371434121862, best pos: [6.54151685e-01 1.78927129e+00 1.38863080e+02 4.71476091e-01
 1.91528083e-05 1.82988249e-05 1.74709520e-05]
2021-02-01 05:00:30,895 - pyswarms.single.local_best - INFO - Optimize for 500 iters with {'c1': 0.1, 'c2': 0.3, 'w': 0.9, 'k': 5, 'p': 2}
2021-02-01 05:01:07,677 - pyswarms.single.local_best - INFO - Optimization finished | best cost: 825.0169827849334, best pos: [7.07405586e-01 1.96656884e+00 1.39870762e+02 4.22960296e-01
 1.56813866e-05 1.67679566e-05 1.61791426e-05]
2021-02-01 05:01:07,741 - pyswarms.single.local_best - INFO - Optimize for 500 iters with {'c1': 0.1, 'c2': 0.3, 'w': 0.9, 'k': 5, 'p': 2}
2021-02-01 05:01:46,103 - pyswarms.single.local_best - INFO - Optimization finished | best cost: 896.7410583917527, best pos: [8.52455276e-01 1.97589297e+00 1.38533128e+02 2.98467086e-01
 1.97279508e-05 8.06530413e-06 1.87681276e-05]
2021-02-01 05:01:46,170 - pyswarms.single.local_best - INFO - Optimize for 500 iters with {'c1': 0.1, 'c2': 0.3, 'w': 0.9, 'k': 5, 'p': 2}
2021-02-01 05:02:25,181 - pyswarms.single.local_best - INFO - Optimization finished | best cost: 782.9023437318194, best pos: [8.90871652e-01 1.94654314e+00 1.39695115e+02 2.70910405e-01
 1.53629274e-05 9.64809028e-06 1.96891355e-05]
2021-02-01 05:02:25,242 - pyswarms.single.local_best - INFO - Optimize for 500 iters with {'c1': 0.1, 'c2': 0.3, 'w': 0.9, 'k': 5, 'p': 2}
2021-02-01 05:02:56,828 - pyswarms.single.local_best - INFO - Optimization finished | best cost: 863.1151786562166, best pos: [8.82635861e-01 1.64757520e+00 1.36463128e+02 2.67211198e-01
 1.89261390e-05 1.81078340e-05 1.92169871e-05]
2021-02-01 05:02:56,889 - pyswarms.single.local_best - INFO - Optimize for 500 iters with {'c1': 0.1, 'c2': 0.3, 'w': 0.9, 'k': 5, 'p': 2}
2021-02-01 05:03:25,397 - pyswarms.single.local_best - INFO - Optimization finished | best cost: 795.3572854853497, best pos: [6.49397989e-01 1.97310465e+00 1.40030264e+02 5.03555938e-01
 1.42453734e-05 1.64951488e-05 1.65176251e-05]
2021-02-01 05:03:25,463 - pyswarms.single.local_best - INFO - Optimize for 500 iters with {'c1': 0.1, 'c2': 0.3, 'w': 0.9, 'k': 5, 'p': 2}
2021-02-01 05:03:53,778 - pyswarms.single.local_best - INFO - Optimization finished | best cost: 809.3487045258124, best pos: [7.35640742e-01 1.39184930e+00 1.33065113e+02 3.60100592e-01
 1.89107109e-05 1.84280037e-05 1.91161624e-05]
2021-02-01 05:03:53,850 - pyswarms.single.local_best - INFO - Optimize for 500 iters with {'c1': 0.1, 'c2': 0.3, 'w': 0.9, 'k': 5, 'p': 2}
2021-02-01 05:04:20,824 - pyswarms.single.local_best - INFO - Optimization finished | best cost: 798.3939584610307, best pos: [5.14421186e-01 9.85925471e-01 1.36645974e+02 6.86203468e-01
 1.93572342e-05 1.77278176e-05 1.81377827e-05]
2021-02-01 05:04:20,889 - pyswarms.single.local_best - INFO - Optimize for 500 iters with {'c1': 0.1, 'c2': 0.3, 'w': 0.9, 'k': 5, 'p': 2}
2021-02-01 05:04:49,067 - pyswarms.single.local_best - INFO - Optimization finished | best cost: 725.4746835623106, best pos: [6.73529788e-01 1.73603557e+00 1.38039954e+02 4.45895615e-01
 1.90454654e-05 1.51876661e-05 1.97461132e-05]
2021-02-01 05:04:49,132 - pyswarms.single.local_best - INFO - Optimize for 500 iters with {'c1': 0.1, 'c2': 0.3, 'w': 0.9, 'k': 5, 'p': 2}
2021-02-01 05:05:17,475 - pyswarms.single.local_best - INFO - Optimization finished | best cost: 751.3456575214682, best pos: [7.45877594e-01 1.92206639e+00 1.36583717e+02 3.70341836e-01
 1.85427308e-05 6.61995366e-06 1.73370601e-05]
2021-02-01 05:05:17,543 - pyswarms.single.local_best - INFO - Optimize for 500 iters with {'c1': 0.1, 'c2': 0.3, 'w': 0.9, 'k': 5, 'p': 2}
2021-02-01 05:05:46,218 - pyswarms.single.local_best - INFO - Optimization finished | best cost: 825.8414555597374, best pos: [8.04722869e-01 1.30197714e+00 1.38058799e+02 3.38012848e-01
 1.86462271e-05 1.17942378e-05 1.91440314e-05]
2021-02-01 05:05:46,285 - pyswarms.single.local_best - INFO - Optimize for 500 iters with {'c1': 0.1, 'c2': 0.3, 'w': 0.9, 'k': 5, 'p': 2}
2021-02-01 05:06:13,270 - pyswarms.single.local_best - INFO - Optimization finished | best cost: 857.8306672840537, best pos: [7.86846859e-01 1.92574940e+00 1.37932581e+02 3.40004146e-01
 1.65337620e-05 8.70790060e-06 1.95421350e-05]
2021-02-01 05:06:13,336 - pyswarms.single.local_best - INFO - Optimize for 500 iters with {'c1': 0.1, 'c2': 0.3, 'w': 0.9, 'k': 5, 'p': 2}
2021-02-01 05:06:42,456 - pyswarms.single.local_best - INFO - Optimization finished | best cost: 815.290424456294, best pos: [5.98790606e-01 1.80072674e+00 1.40115977e+02 5.45428887e-01
 1.63079576e-05 1.73309594e-05 1.96504161e-05]
2021-02-01 05:06:42,523 - pyswarms.single.local_best - INFO - Optimize for 500 iters with {'c1': 0.1, 'c2': 0.3, 'w': 0.9, 'k': 5, 'p': 2}
2021-02-01 05:07:11,356 - pyswarms.single.local_best - INFO - Optimization finished | best cost: 871.8702280691375, best pos: [6.06568689e-01 1.68097245e+00 1.37581869e+02 5.23222303e-01
 1.96466043e-05 1.87385390e-05 1.90066754e-05]
2021-02-01 05:07:11,424 - pyswarms.single.local_best - INFO - Optimize for 500 iters with {'c1': 0.1, 'c2': 0.3, 'w': 0.9, 'k': 5, 'p': 2}
2021-02-01 05:07:41,843 - pyswarms.single.local_best - INFO - Optimization finished | best cost: 809.9519853833757, best pos: [7.58984015e-01 1.96023110e+00 1.36478959e+02 3.57603955e-01
 1.68555243e-05 1.85951222e-05 1.96649492e-05]
2021-02-01 05:07:41,912 - pyswarms.single.local_best - INFO - Optimize for 500 iters with {'c1': 0.1, 'c2': 0.3, 'w': 0.9, 'k': 5, 'p': 2}
2021-02-01 05:08:09,559 - pyswarms.single.local_best - INFO - Optimization finished | best cost: 728.8446403355747, best pos: [8.14784498e-01 1.75615506e+00 1.37532751e+02 3.01770081e-01
 1.72837456e-05 1.97674732e-05 1.89936890e-05]
2021-02-01 05:08:09,625 - pyswarms.single.local_best - INFO - Optimize for 500 iters with {'c1': 0.1, 'c2': 0.3, 'w': 0.9, 'k': 5, 'p': 2}
2021-02-01 05:08:38,633 - pyswarms.single.local_best - INFO - Optimization finished | best cost: 876.8604306249455, best pos: [1.16568215e+00 1.82133865e+00 1.30042391e+02 1.19585426e-01
 1.42522100e-05 1.73872740e-05 1.78905278e-05]
2021-02-01 05:08:38,699 - pyswarms.single.local_best - INFO - Optimize for 500 iters with {'c1': 0.1, 'c2': 0.3, 'w': 0.9, 'k': 5, 'p': 2}
2021-02-01 05:09:06,848 - pyswarms.single.local_best - INFO - Optimization finished | best cost: 809.306280166194, best pos: [5.84873262e-01 1.75310770e+00 1.38641204e+02 5.64893901e-01
 1.59981671e-05 1.88635396e-05 1.85282048e-05]
2021-02-01 05:09:06,919 - pyswarms.single.local_best - INFO - Optimize for 500 iters with {'c1': 0.1, 'c2': 0.3, 'w': 0.9, 'k': 5, 'p': 2}
2021-02-01 05:09:35,208 - pyswarms.single.local_best - INFO - Optimization finished | best cost: 791.2441630728296, best pos: [6.85981760e-01 1.92240772e+00 1.37474006e+02 4.27636059e-01
 1.76163187e-05 1.32636815e-05 1.96869200e-05]
2021-02-01 05:09:35,279 - pyswarms.single.local_best - INFO - Optimize for 500 iters with {'c1': 0.1, 'c2': 0.3, 'w': 0.9, 'k': 5, 'p': 2}
2021-02-01 05:10:02,397 - pyswarms.single.local_best - INFO - Optimization finished | best cost: 885.0197565111877, best pos: [7.20985172e-01 1.81542426e+00 1.38369832e+02 4.03661315e-01
 1.85553054e-05 1.90470328e-05 1.85706432e-05]
2021-02-01 05:10:02,462 - pyswarms.single.local_best - INFO - Optimize for 500 iters with {'c1': 0.1, 'c2': 0.3, 'w': 0.9, 'k': 5, 'p': 2}
2021-02-01 05:10:32,110 - pyswarms.single.local_best - INFO - Optimization finished | best cost: 892.3898487851187, best pos: [5.59231495e-01 1.58851850e+00 1.39837225e+02 6.06726173e-01
 1.93741691e-05 1.80777574e-05 1.86885130e-05]
2021-02-01 05:10:32,180 - pyswarms.single.local_best - INFO - Optimize for 500 iters with {'c1': 0.1, 'c2': 0.3, 'w': 0.9, 'k': 5, 'p': 2}
2021-02-01 05:11:02,125 - pyswarms.single.local_best - INFO - Optimization finished | best cost: 824.4597822623128, best pos: [6.57158374e-01 1.72147664e+00 1.37751485e+02 4.74893900e-01
 1.93497690e-05 1.94430940e-05 1.68621869e-05]
2021-02-01 05:11:02,193 - pyswarms.single.local_best - INFO - Optimize for 500 iters with {'c1': 0.1, 'c2': 0.3, 'w': 0.9, 'k': 5, 'p': 2}
2021-02-01 05:11:32,043 - pyswarms.single.local_best - INFO - Optimization finished | best cost: 865.7118524781125, best pos: [9.30832427e-01 1.65543479e+00 1.33988554e+02 2.35591625e-01
 1.72959898e-05 1.32594445e-05 1.94854809e-05]
2021-02-01 05:11:32,113 - pyswarms.single.local_best - INFO - Optimize for 500 iters with {'c1': 0.1, 'c2': 0.3, 'w': 0.9, 'k': 5, 'p': 2}
2021-02-01 05:12:01,401 - pyswarms.single.local_best - INFO - Optimization finished | best cost: 823.816470794179, best pos: [5.09855944e-01 1.97648832e+00 1.40951987e+02 6.89125973e-01
 1.94273219e-05 1.19909752e-05 1.97454147e-05]
2021-02-01 05:12:01,467 - pyswarms.single.local_best - INFO - Optimize for 500 iters with {'c1': 0.1, 'c2': 0.3, 'w': 0.9, 'k': 5, 'p': 2}
2021-02-01 05:12:28,025 - pyswarms.single.local_best - INFO - Optimization finished | best cost: 846.5010277140428, best pos: [8.13449511e-01 1.99963054e+00 1.38001110e+02 3.28208187e-01
 1.07042130e-05 1.12744370e-05 1.92891514e-05]
2021-02-01 05:12:28,092 - pyswarms.single.local_best - INFO - Optimize for 500 iters with {'c1': 0.1, 'c2': 0.3, 'w': 0.9, 'k': 5, 'p': 2}
2021-02-01 05:12:57,247 - pyswarms.single.local_best - INFO - Optimization finished | best cost: 821.2875027775535, best pos: [9.02466294e-01 1.99691271e+00 1.38130497e+02 2.56691314e-01
 9.55153817e-06 1.68422933e-05 1.80931475e-05]
2021-02-01 05:12:57,312 - pyswarms.single.local_best - INFO - Optimize for 500 iters with {'c1': 0.1, 'c2': 0.3, 'w': 0.9, 'k': 5, 'p': 2}
2021-02-01 05:13:27,480 - pyswarms.single.local_best - INFO - Optimization finished | best cost: 846.3331483741752, best pos: [7.99409382e-01 1.91808013e+00 1.38393720e+02 3.39005693e-01
 8.88183833e-06 8.83880811e-06 1.95155992e-05]
2021-02-01 05:13:27,542 - pyswarms.single.local_best - INFO - Optimize for 500 iters with {'c1': 0.1, 'c2': 0.3, 'w': 0.9, 'k': 5, 'p': 2}
2021-02-01 05:13:55,028 - pyswarms.single.local_best - INFO - Optimization finished | best cost: 894.2503329982986, best pos: [7.48483582e-01 1.88358612e+00 1.38608491e+02 3.73763104e-01
 1.29002686e-05 1.94809116e-05 1.79879443e-05]
2021-02-01 05:13:55,098 - pyswarms.single.local_best - INFO - Optimize for 500 iters with {'c1': 0.1, 'c2': 0.3, 'w': 0.9, 'k': 5, 'p': 2}
2021-02-01 05:14:23,750 - pyswarms.single.local_best - INFO - Optimization finished | best cost: 825.1205945618848, best pos: [7.20678423e-01 1.95002508e+00 1.38799885e+02 4.07708902e-01
 1.58224634e-05 1.66773784e-05 1.92285858e-05]
2021-02-01 05:14:23,813 - pyswarms.single.local_best - INFO - Optimize for 500 iters with {'c1': 0.1, 'c2': 0.3, 'w': 0.9, 'k': 5, 'p': 2}
2021-02-01 05:14:52,296 - pyswarms.single.local_best - INFO - Optimization finished | best cost: 847.7522035417938, best pos: [7.80789460e-01 1.98175092e+00 1.38322130e+02 3.54275488e-01
 1.88262783e-05 1.79006813e-05 1.79609806e-05]
2021-02-01 05:14:52,356 - pyswarms.single.local_best - INFO - Optimize for 500 iters with {'c1': 0.1, 'c2': 0.3, 'w': 0.9, 'k': 5, 'p': 2}
2021-02-01 05:15:20,394 - pyswarms.single.local_best - INFO - Optimization finished | best cost: 858.0595814037594, best pos: [6.27015161e-01 1.91770058e+00 1.40016242e+02 5.30554482e-01
 1.06173451e-05 1.23277719e-05 1.94528792e-05]
2021-02-01 05:15:20,461 - pyswarms.single.local_best - INFO - Optimize for 500 iters with {'c1': 0.1, 'c2': 0.3, 'w': 0.9, 'k': 5, 'p': 2}
2021-02-01 05:15:48,977 - pyswarms.single.local_best - INFO - Optimization finished | best cost: 822.7859793219084, best pos: [6.40865983e-01 1.98119944e+00 1.39151265e+02 4.92320383e-01
 1.85395571e-05 5.58807555e-06 1.80540726e-05]
2021-02-01 05:15:49,047 - pyswarms.single.local_best - INFO - Optimize for 500 iters with {'c1': 0.1, 'c2': 0.3, 'w': 0.9, 'k': 5, 'p': 2}
2021-02-01 05:16:18,680 - pyswarms.single.local_best - INFO - Optimization finished | best cost: 809.7512508597238, best pos: [1.07515919e+00 1.93576271e+00 1.38472537e+02 1.77275218e-01
 1.27287490e-05 1.29633436e-05 1.77073312e-05]
2021-02-01 05:16:18,750 - pyswarms.single.local_best - INFO - Optimize for 500 iters with {'c1': 0.1, 'c2': 0.3, 'w': 0.9, 'k': 5, 'p': 2}
2021-02-01 05:16:47,588 - pyswarms.single.local_best - INFO - Optimization finished | best cost: 832.1781298034373, best pos: [9.81615129e-01 1.98462795e+00 1.40103525e+02 2.20992589e-01
 1.22755397e-05 1.82781577e-05 1.81722484e-05]
2021-02-01 05:16:47,658 - pyswarms.single.local_best - INFO - Optimize for 500 iters with {'c1': 0.1, 'c2': 0.3, 'w': 0.9, 'k': 5, 'p': 2}
2021-02-01 05:17:14,930 - pyswarms.single.local_best - INFO - Optimization finished | best cost: 888.0004782835174, best pos: [5.45353876e-01 1.83177019e+00 1.39478575e+02 6.53586604e-01
 1.79254314e-05 1.09103023e-05 1.93627471e-05]
2021-02-01 05:17:14,995 - pyswarms.single.local_best - INFO - Optimize for 500 iters with {'c1': 0.1, 'c2': 0.3, 'w': 0.9, 'k': 5, 'p': 2}
2021-02-01 05:17:44,494 - pyswarms.single.local_best - INFO - Optimization finished | best cost: 847.8431994025866, best pos: [1.12090883e+00 5.60042679e-01 8.87496989e+01 4.76824101e-01
 3.55748957e-07 9.83597553e-06 1.28513099e-05]
2021-02-01 05:17:44,562 - pyswarms.single.local_best - INFO - Optimize for 500 iters with {'c1': 0.1, 'c2': 0.3, 'w': 0.9, 'k': 5, 'p': 2}
2021-02-01 05:18:12,550 - pyswarms.single.local_best - INFO - Optimization finished | best cost: 796.0345919841885, best pos: [8.37444417e-01 1.97125648e+00 1.37543811e+02 3.08166402e-01
 1.41365707e-05 1.48271098e-05 1.96614333e-05]
2021-02-01 05:18:12,619 - pyswarms.single.local_best - INFO - Optimize for 500 iters with {'c1': 0.1, 'c2': 0.3, 'w': 0.9, 'k': 5, 'p': 2}
2021-02-01 05:18:43,304 - pyswarms.single.local_best - INFO - Optimization finished | best cost: 879.1883968168544, best pos: [1.00562043e+00 1.67845697e+00 1.39229754e+02 2.17786219e-01
 1.48487492e-05 6.45391763e-06 1.89548920e-05]
2021-02-01 05:18:43,372 - pyswarms.single.local_best - INFO - Optimize for 500 iters with {'c1': 0.1, 'c2': 0.3, 'w': 0.9, 'k': 5, 'p': 2}
2021-02-01 05:19:10,856 - pyswarms.single.local_best - INFO - Optimization finished | best cost: 843.685344000985, best pos: [1.13488276e+00 1.85661454e+00 1.32257709e+02 1.36065480e-01
 9.67480364e-06 1.48311759e-05 1.96075126e-05]
2021-02-01 05:19:10,921 - pyswarms.single.local_best - INFO - Optimize for 500 iters with {'c1': 0.1, 'c2': 0.3, 'w': 0.9, 'k': 5, 'p': 2}
2021-02-01 05:19:39,544 - pyswarms.single.local_best - INFO - Optimization finished | best cost: 822.981979457228, best pos: [9.99405994e-01 1.87945268e+00 1.35803988e+02 1.89463149e-01
 1.71065319e-05 1.67801380e-05 1.97138308e-05]
2021-02-01 05:19:39,612 - pyswarms.single.local_best - INFO - Optimize for 500 iters with {'c1': 0.1, 'c2': 0.3, 'w': 0.9, 'k': 5, 'p': 2}
2021-02-01 05:20:08,272 - pyswarms.single.local_best - INFO - Optimization finished | best cost: 909.6479002359606, best pos: [1.93264795e+00 6.73093358e-01 8.50547806e+01 3.60142741e-01
 1.05386987e-06 2.02175474e-06 5.74302773e-06]
2021-02-01 05:20:08,340 - pyswarms.single.local_best - INFO - Optimize for 500 iters with {'c1': 0.1, 'c2': 0.3, 'w': 0.9, 'k': 5, 'p': 2}
2021-02-01 05:20:37,216 - pyswarms.single.local_best - INFO - Optimization finished | best cost: 751.9399678085246, best pos: [7.23654591e-01 1.91545487e+00 1.36712200e+02 3.76967672e-01
 1.89999544e-05 1.90507320e-05 1.76348803e-05]
2021-02-01 05:20:37,283 - pyswarms.single.local_best - INFO - Optimize for 500 iters with {'c1': 0.1, 'c2': 0.3, 'w': 0.9, 'k': 5, 'p': 2}
2021-02-01 05:21:05,358 - pyswarms.single.local_best - INFO - Optimization finished | best cost: 783.9792250416938, best pos: [1.01579445e+00 1.85936903e+00 1.35140402e+02 1.89206791e-01
 1.94142698e-05 1.00888242e-05 1.96439792e-05]
2021-02-01 05:21:05,421 - pyswarms.single.local_best - INFO - Optimize for 500 iters with {'c1': 0.1, 'c2': 0.3, 'w': 0.9, 'k': 5, 'p': 2}
2021-02-01 05:21:34,562 - pyswarms.single.local_best - INFO - Optimization finished | best cost: 871.2248336002044, best pos: [6.28909861e-01 1.65616631e+00 1.37354524e+02 5.07753816e-01
 1.86067201e-05 1.10912591e-05 1.88458337e-05]
2021-02-01 05:21:34,628 - pyswarms.single.local_best - INFO - Optimize for 500 iters with {'c1': 0.1, 'c2': 0.3, 'w': 0.9, 'k': 5, 'p': 2}
2021-02-01 05:22:02,233 - pyswarms.single.local_best - INFO - Optimization finished | best cost: 771.6713920494623, best pos: [7.65395196e-01 1.85211838e+00 1.37804315e+02 3.45117507e-01
 1.73724418e-05 1.43679203e-05 1.95737614e-05]
2021-02-01 05:22:02,297 - pyswarms.single.local_best - INFO - Optimize for 500 iters with {'c1': 0.1, 'c2': 0.3, 'w': 0.9, 'k': 5, 'p': 2}
2021-02-01 05:22:30,386 - pyswarms.single.local_best - INFO - Optimization finished | best cost: 775.2875794600459, best pos: [7.92259228e-01 1.88166119e+00 1.38137499e+02 3.29509216e-01
 1.82660894e-05 1.77170224e-05 1.93744105e-05]
2021-02-01 05:22:30,442 - pyswarms.single.local_best - INFO - Optimize for 500 iters with {'c1': 0.1, 'c2': 0.3, 'w': 0.9, 'k': 5, 'p': 2}
2021-02-01 05:23:00,361 - pyswarms.single.local_best - INFO - Optimization finished | best cost: 849.5139735676801, best pos: [6.82438239e-01 1.88787478e+00 1.38529507e+02 4.41794641e-01
 1.85670570e-05 9.22236740e-06 1.96968238e-05]
2021-02-01 05:23:00,421 - pyswarms.single.local_best - INFO - Optimize for 500 iters with {'c1': 0.1, 'c2': 0.3, 'w': 0.9, 'k': 5, 'p': 2}
2021-02-01 05:23:28,423 - pyswarms.single.local_best - INFO - Optimization finished | best cost: 740.8062872122275, best pos: [1.06303554e+00 1.96736702e+00 1.36040793e+02 1.75129593e-01
 1.46860363e-05 1.18021175e-05 1.86700434e-05]
2021-02-01 05:23:28,497 - pyswarms.single.local_best - INFO - Optimize for 500 iters with {'c1': 0.1, 'c2': 0.3, 'w': 0.9, 'k': 5, 'p': 2}
2021-02-01 05:23:55,342 - pyswarms.single.local_best - INFO - Optimization finished | best cost: 828.6987125729939, best pos: [8.35449972e-01 1.68416917e+00 1.38910087e+02 3.06473831e-01
 1.76828867e-05 1.83623252e-05 1.95084263e-05]
2021-02-01 05:23:55,403 - pyswarms.single.local_best - INFO - Optimize for 500 iters with {'c1': 0.1, 'c2': 0.3, 'w': 0.9, 'k': 5, 'p': 2}
2021-02-01 05:24:24,456 - pyswarms.single.local_best - INFO - Optimization finished | best cost: 852.423594722212, best pos: [1.31238779e+00 7.67110678e-01 9.29232546e+01 2.82401314e-01
 6.35769699e-08 9.61404307e-06 1.13529908e-05]
2021-02-01 05:24:24,523 - pyswarms.single.local_best - INFO - Optimize for 500 iters with {'c1': 0.1, 'c2': 0.3, 'w': 0.9, 'k': 5, 'p': 2}
2021-02-01 05:24:53,052 - pyswarms.single.local_best - INFO - Optimization finished | best cost: 872.8270001907921, best pos: [8.07319527e-01 1.33066121e+00 1.35215848e+02 3.24605236e-01
 1.97713481e-05 1.90389864e-05 1.84005015e-05]
2021-02-01 05:24:53,122 - pyswarms.single.local_best - INFO - Optimize for 500 iters with {'c1': 0.1, 'c2': 0.3, 'w': 0.9, 'k': 5, 'p': 2}
2021-02-01 05:25:22,665 - pyswarms.single.local_best - INFO - Optimization finished | best cost: 782.9574589226521, best pos: [8.85600467e-01 1.90116297e+00 1.39013311e+02 2.76125573e-01
 1.10215295e-05 1.73918977e-05 1.95127424e-05]
2021-02-01 05:25:22,719 - pyswarms.single.local_best - INFO - Optimize for 500 iters with {'c1': 0.1, 'c2': 0.3, 'w': 0.9, 'k': 5, 'p': 2}
2021-02-01 05:25:51,403 - pyswarms.single.local_best - INFO - Optimization finished | best cost: 801.7589174556979, best pos: [7.51203229e-01 1.94140733e+00 1.37524898e+02 3.75520035e-01
 1.49444297e-05 8.65777169e-06 1.59278320e-05]
2021-02-01 05:25:51,473 - pyswarms.single.local_best - INFO - Optimize for 500 iters with {'c1': 0.1, 'c2': 0.3, 'w': 0.9, 'k': 5, 'p': 2}
2021-02-01 05:26:19,293 - pyswarms.single.local_best - INFO - Optimization finished | best cost: 781.2558366189996, best pos: [5.30097839e-01 1.93627138e+00 1.38778291e+02 6.45915210e-01
 1.76158127e-05 1.95145983e-05 1.27346074e-05]
2021-02-01 05:26:19,359 - pyswarms.single.local_best - INFO - Optimize for 500 iters with {'c1': 0.1, 'c2': 0.3, 'w': 0.9, 'k': 5, 'p': 2}
2021-02-01 05:26:49,126 - pyswarms.single.local_best - INFO - Optimization finished | best cost: 817.1059705927017, best pos: [5.81917638e-01 1.62980907e+00 1.39083226e+02 5.70715849e-01
 1.96398705e-05 1.18002555e-05 1.73288326e-05]
2021-02-01 05:26:49,195 - pyswarms.single.local_best - INFO - Optimize for 500 iters with {'c1': 0.1, 'c2': 0.3, 'w': 0.9, 'k': 5, 'p': 2}
2021-02-01 05:27:18,516 - pyswarms.single.local_best - INFO - Optimization finished | best cost: 855.2549340153826, best pos: [8.23098270e-01 1.84977150e+00 1.36726051e+02 2.95167128e-01
 1.31939572e-05 1.82780454e-05 1.92926053e-05]
2021-02-01 05:27:18,585 - pyswarms.single.local_best - INFO - Optimize for 500 iters with {'c1': 0.1, 'c2': 0.3, 'w': 0.9, 'k': 5, 'p': 2}
2021-02-01 05:27:46,311 - pyswarms.single.local_best - INFO - Optimization finished | best cost: 861.497907537153, best pos: [8.71971463e-01 1.73906007e+00 1.38531823e+02 2.87809649e-01
 1.67931894e-05 1.72913788e-05 1.96706441e-05]
2021-02-01 05:27:46,383 - pyswarms.single.local_best - INFO - Optimize for 500 iters with {'c1': 0.1, 'c2': 0.3, 'w': 0.9, 'k': 5, 'p': 2}
2021-02-01 05:28:15,679 - pyswarms.single.local_best - INFO - Optimization finished | best cost: 1717.6861937787867, best pos: [1.78660562e+00 7.12508930e-01 8.51188532e+01 4.44987822e-01
 1.18770681e-06 1.36142061e-06 6.20951324e-07]
2021-02-01 05:28:15,753 - pyswarms.single.local_best - INFO - Optimize for 500 iters with {'c1': 0.1, 'c2': 0.3, 'w': 0.9, 'k': 5, 'p': 2}
2021-02-01 05:28:45,367 - pyswarms.single.local_best - INFO - Optimization finished | best cost: 1852.9997599635635, best pos: [1.81037113e+00 6.58957440e-01 8.51336200e+01 4.95173040e-01
 9.75722682e-07 9.70852238e-07 6.10307780e-07]
2021-02-01 05:28:45,436 - pyswarms.single.local_best - INFO - Optimize for 500 iters with {'c1': 0.1, 'c2': 0.3, 'w': 0.9, 'k': 5, 'p': 2}
2021-02-01 05:29:14,007 - pyswarms.single.local_best - INFO - Optimization finished | best cost: 1824.4111527922078, best pos: [1.35995965e+00 7.73391156e-01 9.62090847e+01 3.63940960e-01
 1.32330368e-06 1.38624632e-06 1.06581674e-06]
2021-02-01 05:29:14,076 - pyswarms.single.local_best - INFO - Optimize for 500 iters with {'c1': 0.1, 'c2': 0.3, 'w': 0.9, 'k': 5, 'p': 2}
2021-02-01 05:29:43,224 - pyswarms.single.local_best - INFO - Optimization finished | best cost: 1794.0293240342073, best pos: [1.98048115e+00 6.40044263e-01 8.21435359e+01 5.23316156e-01
 3.10071987e-07 6.08290311e-07 1.38211226e-06]
2021-02-01 05:29:43,283 - pyswarms.single.local_best - INFO - Optimize for 500 iters with {'c1': 0.1, 'c2': 0.3, 'w': 0.9, 'k': 5, 'p': 2}
2021-02-01 05:30:11,865 - pyswarms.single.local_best - INFO - Optimization finished | best cost: 1746.2580493516402, best pos: [1.97846625e+00 6.15032537e-01 8.15751941e+01 5.49931739e-01
 5.09352293e-07 1.34760374e-06 1.07473517e-06]
2021-02-01 05:30:11,935 - pyswarms.single.local_best - INFO - Optimize for 500 iters with {'c1': 0.1, 'c2': 0.3, 'w': 0.9, 'k': 5, 'p': 2}
2021-02-01 05:30:42,296 - pyswarms.single.local_best - INFO - Optimization finished | best cost: 1769.452826395531, best pos: [1.50496227e+00 6.76397483e-01 8.72946700e+01 4.75195972e-01
 1.40601016e-06 1.07280437e-06 9.74636191e-07]
2021-02-01 05:30:42,352 - pyswarms.single.local_best - INFO - Optimize for 500 iters with {'c1': 0.1, 'c2': 0.3, 'w': 0.9, 'k': 5, 'p': 2}
2021-02-01 05:31:09,488 - pyswarms.single.local_best - INFO - Optimization finished | best cost: 1800.4157274586553, best pos: [1.74390863e+00 1.15953238e+00 1.18556619e+02 1.06019825e-01
 1.03995797e-06 7.16851053e-07 1.47471076e-06]
2021-02-01 05:31:09,557 - pyswarms.single.local_best - INFO - Optimize for 500 iters with {'c1': 0.1, 'c2': 0.3, 'w': 0.9, 'k': 5, 'p': 2}
2021-02-01 05:31:39,305 - pyswarms.single.local_best - INFO - Optimization finished | best cost: 1735.6255637390211, best pos: [1.97892582e+00 7.76080492e-01 8.38621989e+01 3.92249139e-01
 8.83348836e-07 1.25083699e-06 8.85288293e-07]
2021-02-01 05:31:39,374 - pyswarms.single.local_best - INFO - Optimize for 500 iters with {'c1': 0.1, 'c2': 0.3, 'w': 0.9, 'k': 5, 'p': 2}
2021-02-01 05:32:07,814 - pyswarms.single.local_best - INFO - Optimization finished | best cost: 1718.647689731572, best pos: [1.99935543e+00 8.69208936e-01 8.28076571e+01 3.32740250e-01
 8.18981149e-07 1.00152955e-06 1.27758777e-06]
2021-02-01 05:32:07,883 - pyswarms.single.local_best - INFO - Optimize for 500 iters with {'c1': 0.1, 'c2': 0.3, 'w': 0.9, 'k': 5, 'p': 2}
2021-02-01 05:32:37,065 - pyswarms.single.local_best - INFO - Optimization finished | best cost: 1841.5492583236642, best pos: [1.59468933e+00 9.73867470e-01 9.88161706e+01 2.28483448e-01
 1.38200082e-06 1.23652327e-06 1.26388433e-06]
2021-02-01 05:32:37,132 - pyswarms.single.local_best - INFO - Optimize for 500 iters with {'c1': 0.1, 'c2': 0.3, 'w': 0.9, 'k': 5, 'p': 2}
2021-02-01 05:33:05,538 - pyswarms.single.local_best - INFO - Optimization finished | best cost: 1724.7694028538515, best pos: [1.75334935e+00 7.49652313e-01 8.41973365e+01 4.15373979e-01
 6.83027613e-07 9.56686214e-07 1.44558620e-06]
2021-02-01 05:33:05,600 - pyswarms.single.local_best - INFO - Optimize for 500 iters with {'c1': 0.1, 'c2': 0.3, 'w': 0.9, 'k': 5, 'p': 2}
2021-02-01 05:33:34,304 - pyswarms.single.local_best - INFO - Optimization finished | best cost: 1756.366793751187, best pos: [1.81923208e+00 8.29082178e-01 8.64755465e+01 3.36841985e-01
 7.97977677e-07 8.78277337e-07 1.31203283e-06]
2021-02-01 05:33:34,371 - pyswarms.single.local_best - INFO - Optimize for 500 iters with {'c1': 0.1, 'c2': 0.3, 'w': 0.9, 'k': 5, 'p': 2}
2021-02-01 05:34:01,924 - pyswarms.single.local_best - INFO - Optimization finished | best cost: 1816.4619587017983, best pos: [1.74087798e+00 6.21266406e-01 8.37560167e+01 5.38138137e-01
 5.93344988e-07 1.18885659e-06 1.09070042e-06]
2021-02-01 05:34:01,992 - pyswarms.single.local_best - INFO - Optimize for 500 iters with {'c1': 0.1, 'c2': 0.3, 'w': 0.9, 'k': 5, 'p': 2}
2021-02-01 05:34:31,244 - pyswarms.single.local_best - INFO - Optimization finished | best cost: 1789.5337107100627, best pos: [1.49622696e+00 7.46662932e-01 8.90155215e+01 4.02927143e-01
 6.51262430e-07 1.41820662e-06 1.33944736e-06]
2021-02-01 05:34:31,321 - pyswarms.single.local_best - INFO - Optimize for 500 iters with {'c1': 0.1, 'c2': 0.3, 'w': 0.9, 'k': 5, 'p': 2}
2021-02-01 05:35:00,404 - pyswarms.single.local_best - INFO - Optimization finished | best cost: 1750.5582203847937, best pos: [1.74214346e+00 6.00866987e-01 8.36849709e+01 5.73167070e-01
 6.59269052e-07 1.12265097e-06 8.14062059e-07]
2021-02-01 05:35:00,461 - pyswarms.single.local_best - INFO - Optimize for 500 iters with {'c1': 0.1, 'c2': 0.3, 'w': 0.9, 'k': 5, 'p': 2}
2021-02-01 05:35:29,655 - pyswarms.single.local_best - INFO - Optimization finished | best cost: 1815.4962856406678, best pos: [1.46151971e+00 8.68200194e-01 9.62831317e+01 2.93917661e-01
 1.22166270e-06 1.02968453e-06 1.47132532e-06]
2021-02-01 05:35:29,724 - pyswarms.single.local_best - INFO - Optimize for 500 iters with {'c1': 0.1, 'c2': 0.3, 'w': 0.9, 'k': 5, 'p': 2}
2021-02-01 05:35:58,546 - pyswarms.single.local_best - INFO - Optimization finished | best cost: 1817.4023169654922, best pos: [1.93674846e+00 8.40512062e-01 8.43512817e+01 3.38930983e-01
 5.10094872e-07 1.17615925e-06 1.31076281e-06]
2021-02-01 05:35:58,622 - pyswarms.single.local_best - INFO - Optimize for 500 iters with {'c1': 0.1, 'c2': 0.3, 'w': 0.9, 'k': 5, 'p': 2}
2021-02-01 05:36:27,454 - pyswarms.single.local_best - INFO - Optimization finished | best cost: 1827.2816403300521, best pos: [1.85291243e+00 7.21189818e-01 8.55495249e+01 4.16220002e-01
 7.63055942e-07 8.70083808e-07 1.16304664e-06]
2021-02-01 05:36:27,525 - pyswarms.single.local_best - INFO - Optimize for 500 iters with {'c1': 0.1, 'c2': 0.3, 'w': 0.9, 'k': 5, 'p': 2}
2021-02-01 05:36:55,326 - pyswarms.single.local_best - INFO - Optimization finished | best cost: 1836.318198502046, best pos: [1.71995935e+00 6.67116975e-01 8.46702592e+01 4.82423162e-01
 1.12869941e-06 4.92889166e-07 1.34995245e-06]
2021-02-01 05:36:55,394 - pyswarms.single.local_best - INFO - Optimize for 500 iters with {'c1': 0.1, 'c2': 0.3, 'w': 0.9, 'k': 5, 'p': 2}
2021-02-01 05:37:24,400 - pyswarms.single.local_best - INFO - Optimization finished | best cost: 1852.5954913091364, best pos: [1.73023050e+00 5.95322604e-01 8.22613851e+01 5.83983711e-01
 6.36341891e-07 1.03701932e-06 1.32755903e-06]
2021-02-01 05:37:24,469 - pyswarms.single.local_best - INFO - Optimize for 500 iters with {'c1': 0.1, 'c2': 0.3, 'w': 0.9, 'k': 5, 'p': 2}
2021-02-01 05:37:52,576 - pyswarms.single.local_best - INFO - Optimization finished | best cost: 1798.6166083237513, best pos: [1.86553819e+00 6.09031464e-01 8.01532365e+01 5.83789339e-01
 6.60099263e-07 1.39242966e-06 1.44735419e-06]
2021-02-01 05:37:52,642 - pyswarms.single.local_best - INFO - Optimize for 500 iters with {'c1': 0.1, 'c2': 0.3, 'w': 0.9, 'k': 5, 'p': 2}
2021-02-01 05:38:20,264 - pyswarms.single.local_best - INFO - Optimization finished | best cost: 1647.63697133316, best pos: [1.75728866e+00 5.66031799e-01 8.38210205e+01 6.10733399e-01
 7.08533997e-07 3.94138370e-07 1.08357239e-06]
2021-02-01 05:38:20,335 - pyswarms.single.local_best - INFO - Optimize for 500 iters with {'c1': 0.1, 'c2': 0.3, 'w': 0.9, 'k': 5, 'p': 2}
2021-02-01 05:38:49,709 - pyswarms.single.local_best - INFO - Optimization finished | best cost: 1853.4939306524657, best pos: [1.77338208e+00 9.10327241e-01 8.82854621e+01 2.87739349e-01
 1.42744125e-06 8.86476507e-07 1.22449845e-06]
2021-02-01 05:38:49,775 - pyswarms.single.local_best - INFO - Optimize for 500 iters with {'c1': 0.1, 'c2': 0.3, 'w': 0.9, 'k': 5, 'p': 2}
2021-02-01 05:39:18,339 - pyswarms.single.local_best - INFO - Optimization finished | best cost: 1744.9139440071767, best pos: [1.91746986e+00 6.47255546e-01 8.31766813e+01 4.91440972e-01
 1.43010972e-06 5.95082611e-07 1.31999086e-06]
2021-02-01 05:39:18,414 - pyswarms.single.local_best - INFO - Optimize for 500 iters with {'c1': 0.1, 'c2': 0.3, 'w': 0.9, 'k': 5, 'p': 2}
2021-02-01 05:39:45,968 - pyswarms.single.local_best - INFO - Optimization finished | best cost: 1809.4645010274255, best pos: [1.64886081e+00 6.30286811e-01 8.33386631e+01 5.40536510e-01
 1.25619516e-06 1.18481692e-06 1.11278800e-06]
2021-02-01 05:39:46,031 - pyswarms.single.local_best - INFO - Optimize for 500 iters with {'c1': 0.1, 'c2': 0.3, 'w': 0.9, 'k': 5, 'p': 2}
2021-02-01 05:40:16,011 - pyswarms.single.local_best - INFO - Optimization finished | best cost: 1767.488347618603, best pos: [1.43816463e+00 7.19257100e-01 8.82261695e+01 4.34795476e-01
 8.81290273e-07 1.05251268e-06 1.44467638e-06]
2021-02-01 05:40:16,081 - pyswarms.single.local_best - INFO - Optimize for 500 iters with {'c1': 0.1, 'c2': 0.3, 'w': 0.9, 'k': 5, 'p': 2}
2021-02-01 05:40:44,753 - pyswarms.single.local_best - INFO - Optimization finished | best cost: 1903.1508992143868, best pos: [1.79599557e+00 5.78381497e-01 8.36461785e+01 6.02015825e-01
 1.02653787e-06 1.15130306e-06 4.83094758e-07]
2021-02-01 05:40:44,823 - pyswarms.single.local_best - INFO - Optimize for 500 iters with {'c1': 0.1, 'c2': 0.3, 'w': 0.9, 'k': 5, 'p': 2}
2021-02-01 05:41:13,838 - pyswarms.single.local_best - INFO - Optimization finished | best cost: 1764.2679552494571, best pos: [1.63406351e+00 7.59295251e-01 8.67389350e+01 3.92212741e-01
 9.72219027e-07 1.00498899e-06 1.36623030e-06]
2021-02-01 05:41:13,894 - pyswarms.single.local_best - INFO - Optimize for 500 iters with {'c1': 0.1, 'c2': 0.3, 'w': 0.9, 'k': 5, 'p': 2}
2021-02-01 05:41:42,634 - pyswarms.single.local_best - INFO - Optimization finished | best cost: 1787.9881282625938, best pos: [1.86844621e+00 9.25181322e-01 8.69659684e+01 2.83043766e-01
 8.90369635e-07 9.25696474e-07 1.32932633e-06]
2021-02-01 05:41:42,699 - pyswarms.single.local_best - INFO - Optimize for 500 iters with {'c1': 0.1, 'c2': 0.3, 'w': 0.9, 'k': 5, 'p': 2}
2021-02-01 05:42:12,120 - pyswarms.single.local_best - INFO - Optimization finished | best cost: 1832.8472476715665, best pos: [1.78411920e+00 6.88571411e-01 8.40488411e+01 4.69255060e-01
 1.11558007e-06 1.21360889e-06 8.68901200e-07]
2021-02-01 05:42:12,192 - pyswarms.single.local_best - INFO - Optimize for 500 iters with {'c1': 0.1, 'c2': 0.3, 'w': 0.9, 'k': 5, 'p': 2}
2021-02-01 05:42:41,423 - pyswarms.single.local_best - INFO - Optimization finished | best cost: 1784.2765599420181, best pos: [1.86505891e+00 8.61593946e-01 8.67793947e+01 3.09688399e-01
 8.65786786e-07 7.63303222e-07 1.43316010e-06]
2021-02-01 05:42:41,490 - pyswarms.single.local_best - INFO - Optimize for 500 iters with {'c1': 0.1, 'c2': 0.3, 'w': 0.9, 'k': 5, 'p': 2}
2021-02-01 05:43:10,588 - pyswarms.single.local_best - INFO - Optimization finished | best cost: 1917.3042910674142, best pos: [1.62445070e+00 9.37929185e-01 9.59614390e+01 2.54072524e-01
 1.22049004e-06 3.98342092e-07 1.30235270e-06]
2021-02-01 05:43:10,663 - pyswarms.single.local_best - INFO - Optimize for 500 iters with {'c1': 0.1, 'c2': 0.3, 'w': 0.9, 'k': 5, 'p': 2}
2021-02-01 05:43:38,267 - pyswarms.single.local_best - INFO - Optimization finished | best cost: 1846.6738757936018, best pos: [1.81793294e+00 6.73208386e-01 8.40089866e+01 4.72777333e-01
 7.34889982e-07 7.40871489e-07 1.36215314e-06]
2021-02-01 05:43:38,334 - pyswarms.single.local_best - INFO - Optimize for 500 iters with {'c1': 0.1, 'c2': 0.3, 'w': 0.9, 'k': 5, 'p': 2}
2021-02-01 05:44:07,065 - pyswarms.single.local_best - INFO - Optimization finished | best cost: 1848.2736162001684, best pos: [1.56654880e+00 6.65708922e-01 8.57223759e+01 4.81634275e-01
 6.58436433e-07 1.05159388e-06 1.45581403e-06]
2021-02-01 05:44:07,142 - pyswarms.single.local_best - INFO - Optimize for 500 iters with {'c1': 0.1, 'c2': 0.3, 'w': 0.9, 'k': 5, 'p': 2}
2021-02-01 05:44:35,746 - pyswarms.single.local_best - INFO - Optimization finished | best cost: 1680.3861473723541, best pos: [1.82207876e+00 5.53056263e-01 8.05308424e+01 6.43826914e-01
 1.14544546e-06 1.34382986e-06 1.41055899e-06]
2021-02-01 05:44:35,815 - pyswarms.single.local_best - INFO - Optimize for 500 iters with {'c1': 0.1, 'c2': 0.3, 'w': 0.9, 'k': 5, 'p': 2}
2021-02-01 05:45:03,892 - pyswarms.single.local_best - INFO - Optimization finished | best cost: 1766.7216984543254, best pos: [1.96555885e+00 5.54494236e-01 8.04798140e+01 6.55369753e-01
 1.14035996e-06 4.88592689e-07 1.24919049e-06]
2021-02-01 05:45:03,962 - pyswarms.single.local_best - INFO - Optimize for 500 iters with {'c1': 0.1, 'c2': 0.3, 'w': 0.9, 'k': 5, 'p': 2}
2021-02-01 05:45:31,739 - pyswarms.single.local_best - INFO - Optimization finished | best cost: 1731.30970120432, best pos: [1.96746726e+00 6.33512736e-01 8.25525239e+01 5.29024429e-01
 8.47394142e-07 6.24923323e-07 1.09415961e-06]
2021-02-01 05:45:31,805 - pyswarms.single.local_best - INFO - Optimize for 500 iters with {'c1': 0.1, 'c2': 0.3, 'w': 0.9, 'k': 5, 'p': 2}
2021-02-01 05:46:00,268 - pyswarms.single.local_best - INFO - Optimization finished | best cost: 1699.1522193033697, best pos: [1.52047060e+00 5.77818375e-01 8.33039925e+01 6.03218611e-01
 1.36755606e-06 1.14428392e-06 1.43337699e-06]
2021-02-01 05:46:00,337 - pyswarms.single.local_best - INFO - Optimize for 500 iters with {'c1': 0.1, 'c2': 0.3, 'w': 0.9, 'k': 5, 'p': 2}
2021-02-01 05:46:29,564 - pyswarms.single.local_best - INFO - Optimization finished | best cost: 1924.8372343675064, best pos: [1.51109889e+00 6.52375300e-01 8.67302841e+01 5.06137109e-01
 1.87144513e-07 1.39951150e-06 1.09827490e-06]
2021-02-01 05:46:29,628 - pyswarms.single.local_best - INFO - Optimize for 500 iters with {'c1': 0.1, 'c2': 0.3, 'w': 0.9, 'k': 5, 'p': 2}
2021-02-01 05:46:56,305 - pyswarms.single.local_best - INFO - Optimization finished | best cost: 1834.7695640371385, best pos: [1.18274071e+00 5.57993749e-01 8.81640442e+01 6.28088761e-01
 1.42583971e-06 1.32819879e-06 1.20802749e-06]
2021-02-01 05:46:56,372 - pyswarms.single.local_best - INFO - Optimize for 500 iters with {'c1': 0.1, 'c2': 0.3, 'w': 0.9, 'k': 5, 'p': 2}
2021-02-01 05:47:25,078 - pyswarms.single.local_best - INFO - Optimization finished | best cost: 1884.0295646123177, best pos: [1.58641603e+00 5.96085277e-01 8.40683791e+01 5.72632712e-01
 1.36071118e-06 7.39197703e-07 1.35587076e-06]
2021-02-01 05:47:25,135 - pyswarms.single.local_best - INFO - Optimize for 500 iters with {'c1': 0.1, 'c2': 0.3, 'w': 0.9, 'k': 5, 'p': 2}
2021-02-01 05:47:54,861 - pyswarms.single.local_best - INFO - Optimization finished | best cost: 1849.7405492285181, best pos: [1.19285348e+00 7.19406478e-01 9.86551640e+01 4.09088916e-01
 1.44742808e-06 1.01523399e-06 1.43324302e-06]
2021-02-01 05:47:54,929 - pyswarms.single.local_best - INFO - Optimize for 500 iters with {'c1': 0.1, 'c2': 0.3, 'w': 0.9, 'k': 5, 'p': 2}
2021-02-01 05:48:23,838 - pyswarms.single.local_best - INFO - Optimization finished | best cost: 1830.9852890297234, best pos: [1.50631958e+00 7.01642592e-01 8.71781879e+01 4.61226047e-01
 1.17404005e-06 8.91570594e-07 1.07751660e-06]
2021-02-01 05:48:23,916 - pyswarms.single.local_best - INFO - Optimize for 500 iters with {'c1': 0.1, 'c2': 0.3, 'w': 0.9, 'k': 5, 'p': 2}
2021-02-01 05:48:53,815 - pyswarms.single.local_best - INFO - Optimization finished | best cost: 1698.9513895376035, best pos: [1.80852225e+00 6.14050905e-01 8.17625854e+01 5.55781644e-01
 5.87547488e-07 1.21482119e-06 1.44628342e-06]
2021-02-01 05:48:53,888 - pyswarms.single.local_best - INFO - Optimize for 500 iters with {'c1': 0.1, 'c2': 0.3, 'w': 0.9, 'k': 5, 'p': 2}
2021-02-01 05:49:21,810 - pyswarms.single.local_best - INFO - Optimization finished | best cost: 1850.0174957922154, best pos: [1.85248066e+00 5.99161810e-01 8.23817446e+01 5.84155434e-01
 5.71908434e-07 2.15094479e-07 1.35972165e-06]
2021-02-01 05:49:21,878 - pyswarms.single.local_best - INFO - Optimize for 500 iters with {'c1': 0.1, 'c2': 0.3, 'w': 0.9, 'k': 5, 'p': 2}
2021-02-01 05:49:48,904 - pyswarms.single.local_best - INFO - Optimization finished | best cost: 1756.512594955957, best pos: [1.92324075e+00 7.17173677e-01 8.39369319e+01 4.44678509e-01
 6.50165644e-07 4.54492260e-07 1.10408794e-06]
2021-02-01 05:49:48,976 - pyswarms.single.local_best - INFO - Optimize for 500 iters with {'c1': 0.1, 'c2': 0.3, 'w': 0.9, 'k': 5, 'p': 2}
2021-02-01 05:50:16,852 - pyswarms.single.local_best - INFO - Optimization finished | best cost: 1875.7260527569933, best pos: [1.34963283e+00 5.90137290e-01 8.71317068e+01 5.79615152e-01
 6.06707878e-07 1.15319763e-06 1.34853949e-06]
2021-02-01 05:50:16,917 - pyswarms.single.local_best - INFO - Optimize for 500 iters with {'c1': 0.1, 'c2': 0.3, 'w': 0.9, 'k': 5, 'p': 2}
2021-02-01 05:50:46,292 - pyswarms.single.local_best - INFO - Optimization finished | best cost: 1820.3025095813318, best pos: [1.79342339e+00 7.25681208e-01 8.29120963e+01 4.35970279e-01
 5.07114034e-07 1.44473606e-06 1.46359320e-06]
2021-02-01 05:50:46,364 - pyswarms.single.local_best - INFO - Optimize for 500 iters with {'c1': 0.1, 'c2': 0.3, 'w': 0.9, 'k': 5, 'p': 2}
2021-02-01 05:51:15,001 - pyswarms.single.local_best - INFO - Optimization finished | best cost: 1687.1967061815985, best pos: [1.98360913e+00 6.74857421e-01 8.33832765e+01 4.67371216e-01
 3.46004519e-07 1.00348680e-06 1.20133610e-06]
2021-02-01 05:51:15,069 - pyswarms.single.local_best - INFO - Optimize for 500 iters with {'c1': 0.1, 'c2': 0.3, 'w': 0.9, 'k': 5, 'p': 2}
2021-02-01 05:51:44,655 - pyswarms.single.local_best - INFO - Optimization finished | best cost: 1767.204094857955, best pos: [1.83762111e+00 6.98806849e-01 8.49795297e+01 4.46904339e-01
 1.23703161e-06 5.74142183e-07 1.01526844e-06]
2021-02-01 05:51:44,733 - pyswarms.single.local_best - INFO - Optimize for 500 iters with {'c1': 0.1, 'c2': 0.3, 'w': 0.9, 'k': 5, 'p': 2}
2021-02-01 05:52:12,586 - pyswarms.single.local_best - INFO - Optimization finished | best cost: 1798.3827265978248, best pos: [1.79532000e+00 7.15984442e-01 8.53962901e+01 4.29674453e-01
 1.48426919e-07 5.07655112e-07 1.45519928e-06]
2021-02-01 05:52:12,655 - pyswarms.single.local_best - INFO - Optimize for 500 iters with {'c1': 0.1, 'c2': 0.3, 'w': 0.9, 'k': 5, 'p': 2}
2021-02-01 05:52:39,553 - pyswarms.single.local_best - INFO - Optimization finished | best cost: 1832.5944877117622, best pos: [1.80007481e+00 5.73547974e-01 8.23099386e+01 6.09747422e-01
 7.08477201e-07 1.42564973e-06 8.83082464e-07]
2021-02-01 05:52:39,620 - pyswarms.single.local_best - INFO - Optimize for 500 iters with {'c1': 0.1, 'c2': 0.3, 'w': 0.9, 'k': 5, 'p': 2}
2021-02-01 05:53:08,538 - pyswarms.single.local_best - INFO - Optimization finished | best cost: 1692.1419655871816, best pos: [1.65630275e+00 5.82150030e-01 8.16844849e+01 6.21924284e-01
 7.53759320e-07 9.75053128e-07 1.40006952e-06]
2021-02-01 05:53:08,608 - pyswarms.single.local_best - INFO - Optimize for 500 iters with {'c1': 0.1, 'c2': 0.3, 'w': 0.9, 'k': 5, 'p': 2}
2021-02-01 05:53:36,527 - pyswarms.single.local_best - INFO - Optimization finished | best cost: 1859.4322338226425, best pos: [1.81808458e+00 6.61218651e-01 8.39409686e+01 4.87957384e-01
 5.67109300e-07 1.32330833e-06 1.04843654e-06]
2021-02-01 05:53:36,596 - pyswarms.single.local_best - INFO - Optimize for 500 iters with {'c1': 0.1, 'c2': 0.3, 'w': 0.9, 'k': 5, 'p': 2}
2021-02-01 05:54:05,861 - pyswarms.single.local_best - INFO - Optimization finished | best cost: 1812.3773831702572, best pos: [1.47636602e+00 6.60261733e-01 8.58677783e+01 4.94801597e-01
 1.14060036e-06 1.04931902e-06 1.43467888e-06]
2021-02-01 05:54:05,928 - pyswarms.single.local_best - INFO - Optimize for 500 iters with {'c1': 0.1, 'c2': 0.3, 'w': 0.9, 'k': 5, 'p': 2}
2021-02-01 05:54:33,195 - pyswarms.single.local_best - INFO - Optimization finished | best cost: 1735.6665401023838, best pos: [1.76724265e+00 6.74678639e-01 8.43615355e+01 4.74288612e-01
 6.87618697e-07 6.36480036e-07 1.42450994e-06]
2021-02-01 05:54:33,265 - pyswarms.single.local_best - INFO - Optimize for 500 iters with {'c1': 0.1, 'c2': 0.3, 'w': 0.9, 'k': 5, 'p': 2}
2021-02-01 05:55:01,528 - pyswarms.single.local_best - INFO - Optimization finished | best cost: 1765.9915728738658, best pos: [1.95238642e+00 9.94487003e-01 8.40572549e+01 2.66784194e-01
 8.93031223e-07 6.88032967e-07 1.35770824e-06]
2021-02-01 05:55:01,596 - pyswarms.single.local_best - INFO - Optimize for 500 iters with {'c1': 0.1, 'c2': 0.3, 'w': 0.9, 'k': 5, 'p': 2}
2021-02-01 05:55:29,348 - pyswarms.single.local_best - INFO - Optimization finished | best cost: 1805.3102416870468, best pos: [1.65439079e+00 7.47102039e-01 8.62537558e+01 4.11024608e-01
 3.94496631e-07 6.87132807e-07 1.46247262e-06]
2021-02-01 05:55:29,415 - pyswarms.single.local_best - INFO - Optimize for 500 iters with {'c1': 0.1, 'c2': 0.3, 'w': 0.9, 'k': 5, 'p': 2}
2021-02-01 05:55:59,294 - pyswarms.single.local_best - INFO - Optimization finished | best cost: 1761.779146711891, best pos: [1.97972251e+00 8.40062764e-01 8.68769396e+01 3.29998724e-01
 6.88025762e-07 8.37621245e-07 8.59384167e-07]
2021-02-01 05:55:59,355 - pyswarms.single.local_best - INFO - Optimize for 500 iters with {'c1': 0.1, 'c2': 0.3, 'w': 0.9, 'k': 5, 'p': 2}
2021-02-01 05:56:27,268 - pyswarms.single.local_best - INFO - Optimization finished | best cost: 1841.1218843701538, best pos: [1.92516511e+00 9.02061689e-01 8.52030229e+01 2.96110972e-01
 1.47653108e-06 9.48799461e-07 1.33683034e-06]
2021-02-01 05:56:27,342 - pyswarms.single.local_best - INFO - Optimize for 500 iters with {'c1': 0.1, 'c2': 0.3, 'w': 0.9, 'k': 5, 'p': 2}
2021-02-01 05:56:55,405 - pyswarms.single.local_best - INFO - Optimization finished | best cost: 1877.7615109057483, best pos: [1.77214805e+00 7.55065356e-01 8.35438935e+01 4.18053734e-01
 1.37277589e-06 5.26615720e-07 1.42453852e-06]
2021-02-01 05:56:55,471 - pyswarms.single.local_best - INFO - Optimize for 500 iters with {'c1': 0.1, 'c2': 0.3, 'w': 0.9, 'k': 5, 'p': 2}
2021-02-01 05:57:23,918 - pyswarms.single.local_best - INFO - Optimization finished | best cost: 1868.1863237962987, best pos: [1.97524472e+00 6.64096607e-01 8.20700206e+01 4.90877399e-01
 9.37475675e-07 7.39774081e-07 1.40773996e-06]
2021-02-01 05:57:23,988 - pyswarms.single.local_best - INFO - Optimize for 500 iters with {'c1': 0.1, 'c2': 0.3, 'w': 0.9, 'k': 5, 'p': 2}
2021-02-01 05:57:52,257 - pyswarms.single.local_best - INFO - Optimization finished | best cost: 1863.5357468110801, best pos: [1.56260357e+00 6.43874230e-01 8.70162405e+01 5.06851595e-01
 9.85757334e-07 9.97046869e-07 8.81484940e-07]
2021-02-01 05:57:52,325 - pyswarms.single.local_best - INFO - Optimize for 500 iters with {'c1': 0.1, 'c2': 0.3, 'w': 0.9, 'k': 5, 'p': 2}
2021-02-01 05:58:20,439 - pyswarms.single.local_best - INFO - Optimization finished | best cost: 1762.2032710684794, best pos: [1.71531527e+00 6.11908450e-01 8.15402497e+01 5.73968684e-01
 1.37526342e-06 1.41367413e-06 1.15698930e-06]
2021-02-01 05:58:20,507 - pyswarms.single.local_best - INFO - Optimize for 500 iters with {'c1': 0.1, 'c2': 0.3, 'w': 0.9, 'k': 5, 'p': 2}
2021-02-01 05:58:48,750 - pyswarms.single.local_best - INFO - Optimization finished | best cost: 1794.695944027729, best pos: [1.91859811e+00 6.86674245e-01 8.41193025e+01 4.61122943e-01
 1.43062839e-06 9.92589911e-07 7.69743166e-07]
2021-02-01 05:58:48,811 - pyswarms.single.local_best - INFO - Optimize for 500 iters with {'c1': 0.1, 'c2': 0.3, 'w': 0.9, 'k': 5, 'p': 2}
2021-02-01 05:59:17,041 - pyswarms.single.local_best - INFO - Optimization finished | best cost: 1767.857538276964, best pos: [1.73975531e+00 9.45246384e-01 9.21324390e+01 2.51151019e-01
 6.02831733e-07 1.16442340e-06 1.42509760e-06]
2021-02-01 05:59:17,118 - pyswarms.single.local_best - INFO - Optimize for 500 iters with {'c1': 0.1, 'c2': 0.3, 'w': 0.9, 'k': 5, 'p': 2}
2021-02-01 05:59:45,927 - pyswarms.single.local_best - INFO - Optimization finished | best cost: 1742.4871228468746, best pos: [1.79977517e+00 7.80243009e-01 8.47051591e+01 3.77215628e-01
 1.33516418e-06 7.46087744e-07 1.42756386e-06]
2021-02-01 05:59:46,004 - pyswarms.single.local_best - INFO - Optimize for 500 iters with {'c1': 0.1, 'c2': 0.3, 'w': 0.9, 'k': 5, 'p': 2}
2021-02-01 06:00:17,505 - pyswarms.single.local_best - INFO - Optimization finished | best cost: 1921.4652373439246, best pos: [1.50151612e+00 8.01895314e-01 9.35129145e+01 3.39297105e-01
 7.22763099e-07 1.10620237e-06 1.31295764e-06]
2021-02-01 06:00:17,569 - pyswarms.single.local_best - INFO - Optimize for 500 iters with {'c1': 0.1, 'c2': 0.3, 'w': 0.9, 'k': 5, 'p': 2}
2021-02-01 06:00:53,571 - pyswarms.single.local_best - INFO - Optimization finished | best cost: 1752.636103877969, best pos: [1.91135803e+00 6.53461924e-01 8.23532338e+01 4.97044266e-01
 7.31570196e-07 1.39373323e-06 1.21234410e-06]
2021-02-01 06:00:53,628 - pyswarms.single.local_best - INFO - Optimize for 500 iters with {'c1': 0.1, 'c2': 0.3, 'w': 0.9, 'k': 5, 'p': 2}
2021-02-01 06:01:30,100 - pyswarms.single.local_best - INFO - Optimization finished | best cost: 1860.63308641691, best pos: [1.99475909e+00 7.46830727e-01 8.39731014e+01 4.07161745e-01
 2.08285868e-08 7.19130072e-07 1.39414167e-06]
2021-02-01 06:01:30,177 - pyswarms.single.local_best - INFO - Optimize for 500 iters with {'c1': 0.1, 'c2': 0.3, 'w': 0.9, 'k': 5, 'p': 2}
2021-02-01 06:02:06,358 - pyswarms.single.local_best - INFO - Optimization finished | best cost: 1759.3326045990989, best pos: [1.90459510e+00 7.18000924e-01 8.48525210e+01 4.29654094e-01
 1.18695260e-06 1.34041945e-06 6.51628677e-07]
2021-02-01 06:02:06,435 - pyswarms.single.local_best - INFO - Optimize for 500 iters with {'c1': 0.1, 'c2': 0.3, 'w': 0.9, 'k': 5, 'p': 2}
2021-02-01 06:02:43,196 - pyswarms.single.local_best - INFO - Optimization finished | best cost: 1803.2652172904473, best pos: [1.91694077e+00 6.08906968e-01 8.29191255e+01 5.83099322e-01
 9.32844883e-07 4.38579879e-07 6.35635529e-07]
2021-02-01 06:02:43,258 - pyswarms.single.local_best - INFO - Optimize for 500 iters with {'c1': 0.1, 'c2': 0.3, 'w': 0.9, 'k': 5, 'p': 2}
2021-02-01 06:03:19,180 - pyswarms.single.local_best - INFO - Optimization finished | best cost: 1806.2108463666978, best pos: [1.75638433e+00 7.29175263e-01 8.43261980e+01 4.26660535e-01
 1.17513213e-06 4.81259568e-07 1.44398368e-06]
2021-02-01 06:03:19,237 - pyswarms.single.local_best - INFO - Optimize for 500 iters with {'c1': 0.1, 'c2': 0.3, 'w': 0.9, 'k': 5, 'p': 2}
2021-02-01 06:03:55,527 - pyswarms.single.local_best - INFO - Optimization finished | best cost: 1874.3316268008687, best pos: [1.35860927e+00 7.38165503e-01 9.09627811e+01 4.09306605e-01
 1.47064454e-06 1.47693315e-06 1.35648401e-06]
2021-02-01 06:03:55,590 - pyswarms.single.local_best - INFO - Optimize for 500 iters with {'c1': 0.1, 'c2': 0.3, 'w': 0.9, 'k': 5, 'p': 2}
2021-02-01 06:04:31,050 - pyswarms.single.local_best - INFO - Optimization finished | best cost: 1804.183286209438, best pos: [1.97385836e+00 6.83033895e-01 8.07656759e+01 5.01683402e-01
 1.12749629e-06 1.24938338e-06 9.49665553e-07]
2021-02-01 06:04:31,117 - pyswarms.single.local_best - INFO - Optimize for 500 iters with {'c1': 0.1, 'c2': 0.3, 'w': 0.9, 'k': 5, 'p': 2}
2021-02-01 06:05:04,313 - pyswarms.single.local_best - INFO - Optimization finished | best cost: 1753.0182244285188, best pos: [1.90009446e+00 7.79219871e-01 8.54325657e+01 3.73278917e-01
 1.10546298e-06 1.79582547e-07 1.32291296e-06]
2021-02-01 06:05:04,380 - pyswarms.single.local_best - INFO - Optimize for 500 iters with {'c1': 0.1, 'c2': 0.3, 'w': 0.9, 'k': 5, 'p': 2}
2021-02-01 06:05:39,170 - pyswarms.single.local_best - INFO - Optimization finished | best cost: 1812.0298954552584, best pos: [1.82994812e+00 6.76237762e-01 8.36171486e+01 4.87673406e-01
 6.66207641e-07 6.47053279e-07 1.13180700e-06]
2021-02-01 06:05:39,236 - pyswarms.single.local_best - INFO - Optimize for 500 iters with {'c1': 0.1, 'c2': 0.3, 'w': 0.9, 'k': 5, 'p': 2}
2021-02-01 06:06:14,355 - pyswarms.single.local_best - INFO - Optimization finished | best cost: 1837.2314703964335, best pos: [1.78645499e+00 6.61757378e-01 8.32490224e+01 5.03194337e-01
 9.44425258e-07 1.26643646e-06 9.73294509e-07]
2021-02-01 06:06:14,410 - pyswarms.single.local_best - INFO - Optimize for 500 iters with {'c1': 0.1, 'c2': 0.3, 'w': 0.9, 'k': 5, 'p': 2}
2021-02-01 06:06:48,692 - pyswarms.single.local_best - INFO - Optimization finished | best cost: 1739.2119392949376, best pos: [1.74478436e+00 5.84307103e-01 8.36334764e+01 5.88856737e-01
 1.26377168e-06 9.33737775e-07 7.66448371e-07]
2021-02-01 06:06:48,758 - pyswarms.single.local_best - INFO - Optimize for 500 iters with {'c1': 0.1, 'c2': 0.3, 'w': 0.9, 'k': 5, 'p': 2}
2021-02-01 06:07:23,300 - pyswarms.single.local_best - INFO - Optimization finished | best cost: 1844.1808508865195, best pos: [1.73048380e+00 5.71761223e-01 8.39090152e+01 6.20603425e-01
 1.31480485e-06 7.24866714e-07 5.47880365e-07]
2021-02-01 06:07:23,363 - pyswarms.single.local_best - INFO - Optimize for 500 iters with {'c1': 0.1, 'c2': 0.3, 'w': 0.9, 'k': 5, 'p': 2}
2021-02-01 06:07:59,576 - pyswarms.single.local_best - INFO - Optimization finished | best cost: 1783.698799332739, best pos: [1.94345885e+00 9.21008157e-01 8.64707408e+01 2.89146379e-01
 6.72223259e-07 6.47656954e-07 1.18957608e-06]
2021-02-01 06:07:59,643 - pyswarms.single.local_best - INFO - Optimize for 500 iters with {'c1': 0.1, 'c2': 0.3, 'w': 0.9, 'k': 5, 'p': 2}
2021-02-01 06:08:37,096 - pyswarms.single.local_best - INFO - Optimization finished | best cost: 1809.166203953297, best pos: [1.22531824e+00 6.44055526e-01 9.34536359e+01 4.91905881e-01
 8.23095809e-07 9.02880212e-07 1.44556036e-06]
2021-02-01 06:08:37,155 - pyswarms.single.local_best - INFO - Optimize for 500 iters with {'c1': 0.1, 'c2': 0.3, 'w': 0.9, 'k': 5, 'p': 2}
2021-02-01 06:09:12,172 - pyswarms.single.local_best - INFO - Optimization finished | best cost: 1888.1332126342545, best pos: [1.64043124e+00 8.37105184e-01 9.05183455e+01 3.17562563e-01
 8.35237284e-07 9.42709883e-07 1.43579416e-06]
2021-02-01 06:09:12,229 - pyswarms.single.local_best - INFO - Optimize for 500 iters with {'c1': 0.1, 'c2': 0.3, 'w': 0.9, 'k': 5, 'p': 2}
2021-02-01 06:09:46,201 - pyswarms.single.local_best - INFO - Optimization finished | best cost: 1769.2643782070488, best pos: [1.87637859e+00 6.80297470e-01 8.31684501e+01 4.82655103e-01
 7.52785582e-07 1.35134975e-06 8.58725414e-07]
2021-02-01 06:09:46,266 - pyswarms.single.local_best - INFO - Optimize for 500 iters with {'c1': 0.1, 'c2': 0.3, 'w': 0.9, 'k': 5, 'p': 2}
2021-02-01 06:10:21,832 - pyswarms.single.local_best - INFO - Optimization finished | best cost: 1784.3142141752687, best pos: [1.98975536e+00 7.16346986e-01 8.41982652e+01 4.39964809e-01
 1.47690224e-06 9.24639151e-07 5.69272558e-07]
2021-02-01 06:10:21,893 - pyswarms.single.local_best - INFO - Optimize for 500 iters with {'c1': 0.1, 'c2': 0.3, 'w': 0.9, 'k': 5, 'p': 2}
2021-02-01 06:10:57,615 - pyswarms.single.local_best - INFO - Optimization finished | best cost: 1963.7103246341226, best pos: [1.95757612e+00 9.39854938e-01 8.59914202e+01 2.74584317e-01
 6.79285912e-07 1.00301500e-06 1.33483309e-06]
2021-02-01 06:10:57,685 - pyswarms.single.local_best - INFO - Optimize for 500 iters with {'c1': 0.1, 'c2': 0.3, 'w': 0.9, 'k': 5, 'p': 2}
2021-02-01 06:11:33,750 - pyswarms.single.local_best - INFO - Optimization finished | best cost: 1789.3152403760632, best pos: [1.92440138e+00 6.22654605e-01 8.18624978e+01 5.44965755e-01
 1.09651571e-06 2.49275510e-07 1.44244401e-06]
2021-02-01 06:11:33,811 - pyswarms.single.local_best - INFO - Optimize for 500 iters with {'c1': 0.1, 'c2': 0.3, 'w': 0.9, 'k': 5, 'p': 2}
2021-02-01 06:12:08,914 - pyswarms.single.local_best - INFO - Optimization finished | best cost: 1756.7345457236038, best pos: [1.58727031e+00 6.42898331e-01 8.44243114e+01 5.12288632e-01
 1.02488305e-06 1.15474587e-06 1.46940487e-06]
2021-02-01 06:12:08,980 - pyswarms.single.local_best - INFO - Optimize for 500 iters with {'c1': 0.1, 'c2': 0.3, 'w': 0.9, 'k': 5, 'p': 2}
2021-02-01 06:12:45,803 - pyswarms.single.local_best - INFO - Optimization finished | best cost: 1830.8674452400626, best pos: [1.51547379e+00 8.77858228e-01 9.31876037e+01 3.00177211e-01
 8.90115750e-07 1.40720179e-06 1.43565658e-06]
2021-02-01 06:12:45,868 - pyswarms.single.local_best - INFO - Optimize for 500 iters with {'c1': 0.1, 'c2': 0.3, 'w': 0.9, 'k': 5, 'p': 2}
2021-02-01 06:13:20,087 - pyswarms.single.local_best - INFO - Optimization finished | best cost: 1887.5225673650452, best pos: [1.93941829e+00 6.70023415e-01 8.27219472e+01 4.68343849e-01
 7.28747347e-07 1.16493929e-06 1.45522807e-06]
2021-02-01 06:13:20,156 - pyswarms.single.local_best - INFO - Optimize for 500 iters with {'c1': 0.1, 'c2': 0.3, 'w': 0.9, 'k': 5, 'p': 2}
2021-02-01 06:13:53,956 - pyswarms.single.local_best - INFO - Optimization finished | best cost: 1767.7195698131588, best pos: [1.70640005e+00 5.49597989e-01 8.41799841e+01 6.52863447e-01
 7.54752420e-07 7.03766556e-07 5.63167522e-07]
2021-02-01 06:13:54,019 - pyswarms.single.local_best - INFO - Optimize for 500 iters with {'c1': 0.1, 'c2': 0.3, 'w': 0.9, 'k': 5, 'p': 2}
2021-02-01 06:14:29,829 - pyswarms.single.local_best - INFO - Optimization finished | best cost: 1779.8175857486442, best pos: [1.58434554e+00 6.68073238e-01 8.42130811e+01 4.95193925e-01
 9.67084410e-07 1.33874530e-06 1.36413252e-06]
2021-02-01 06:14:29,893 - pyswarms.single.local_best - INFO - Optimize for 500 iters with {'c1': 0.1, 'c2': 0.3, 'w': 0.9, 'k': 5, 'p': 2}
2021-02-01 06:15:07,383 - pyswarms.single.local_best - INFO - Optimization finished | best cost: 1800.3706926456416, best pos: [1.88043518e+00 5.83560612e-01 8.22039726e+01 5.94966774e-01
 1.29460971e-06 1.33371595e-06 6.12600645e-07]
2021-02-01 06:15:07,456 - pyswarms.single.local_best - INFO - Optimize for 500 iters with {'c1': 0.1, 'c2': 0.3, 'w': 0.9, 'k': 5, 'p': 2}
2021-02-01 06:15:41,922 - pyswarms.single.local_best - INFO - Optimization finished | best cost: 1801.1165749661864, best pos: [1.60935861e+00 6.11065687e-01 8.33473626e+01 5.61022005e-01
 1.28383863e-06 8.11457670e-07 1.45794705e-06]
2021-02-01 06:15:41,977 - pyswarms.single.local_best - INFO - Optimize for 500 iters with {'c1': 0.1, 'c2': 0.3, 'w': 0.9, 'k': 5, 'p': 2}
2021-02-01 06:16:16,364 - pyswarms.single.local_best - INFO - Optimization finished | best cost: 1736.324596125105, best pos: [1.88112982e+00 7.36734960e-01 8.34476591e+01 4.20252449e-01
 6.98232672e-07 1.09641360e-06 1.32834268e-06]
2021-02-01 06:16:16,430 - pyswarms.single.local_best - INFO - Optimize for 500 iters with {'c1': 0.1, 'c2': 0.3, 'w': 0.9, 'k': 5, 'p': 2}
2021-02-01 06:16:51,023 - pyswarms.single.local_best - INFO - Optimization finished | best cost: 1831.2812977221502, best pos: [1.46552202e+00 6.23183643e-01 8.59694209e+01 5.38848402e-01
 1.07761108e-06 9.11254381e-07 1.24779979e-06]
2021-02-01 06:16:51,091 - pyswarms.single.local_best - INFO - Optimize for 500 iters with {'c1': 0.1, 'c2': 0.3, 'w': 0.9, 'k': 5, 'p': 2}
2021-02-01 06:17:26,587 - pyswarms.single.local_best - INFO - Optimization finished | best cost: 1685.8881518207652, best pos: [1.68516259e+00 7.32855567e-01 8.73069113e+01 4.10091402e-01
 1.28777011e-06 7.10357893e-07 1.05351373e-06]
2021-02-01 06:17:26,658 - pyswarms.single.local_best - INFO - Optimize for 500 iters with {'c1': 0.1, 'c2': 0.3, 'w': 0.9, 'k': 5, 'p': 2}
2021-02-01 06:18:00,818 - pyswarms.single.local_best - INFO - Optimization finished | best cost: 1891.685710745804, best pos: [1.76740223e+00 8.44025421e-01 8.63007368e+01 3.31590052e-01
 3.58107236e-07 1.46658335e-06 1.41296177e-06]
2021-02-01 06:18:00,882 - pyswarms.single.local_best - INFO - Optimize for 500 iters with {'c1': 0.1, 'c2': 0.3, 'w': 0.9, 'k': 5, 'p': 2}
2021-02-01 06:18:36,635 - pyswarms.single.local_best - INFO - Optimization finished | best cost: 1864.2664601372353, best pos: [1.66326000e+00 5.74778769e-01 8.24272048e+01 6.09348917e-01
 7.24854562e-07 1.38845266e-06 1.24650228e-06]
2021-02-01 06:18:36,700 - pyswarms.single.local_best - INFO - Optimize for 500 iters with {'c1': 0.1, 'c2': 0.3, 'w': 0.9, 'k': 5, 'p': 2}
2021-02-01 06:19:14,164 - pyswarms.single.local_best - INFO - Optimization finished | best cost: 1898.3240699176258, best pos: [1.79154676e+00 8.66817458e-01 8.77430838e+01 3.04722070e-01
 9.06053820e-07 1.28461039e-06 1.39398332e-06]
2021-02-01 06:19:14,255 - pyswarms.single.local_best - INFO - Optimize for 500 iters with {'c1': 0.1, 'c2': 0.3, 'w': 0.9, 'k': 5, 'p': 2}
2021-02-01 06:19:52,024 - pyswarms.single.local_best - INFO - Optimization finished | best cost: 11637.109377177429, best pos: [1.86145706e+00 6.82708416e-01 8.98506026e+01 4.11379346e-01
 9.88159507e-08 4.41390367e-09 1.03846625e-08]
2021-02-01 06:19:52,075 - pyswarms.single.local_best - INFO - Optimize for 500 iters with {'c1': 0.1, 'c2': 0.3, 'w': 0.9, 'k': 5, 'p': 2}
2021-02-01 06:20:30,399 - pyswarms.single.local_best - INFO - Optimization finished | best cost: 11765.86422254205, best pos: [1.94933564e+00 8.28323895e-01 8.90962681e+01 3.00868298e-01
 7.02077604e-10 8.59510145e-08 7.46993497e-08]
2021-02-01 06:20:30,458 - pyswarms.single.local_best - INFO - Optimize for 500 iters with {'c1': 0.1, 'c2': 0.3, 'w': 0.9, 'k': 5, 'p': 2}
2021-02-01 06:21:07,925 - pyswarms.single.local_best - INFO - Optimization finished | best cost: 12741.634166404894, best pos: [1.96775369e+00 9.97770760e-01 9.00016632e+01 2.33395635e-01
 6.78491388e-08 1.64593672e-07 8.02698249e-08]
2021-02-01 06:21:07,989 - pyswarms.single.local_best - INFO - Optimize for 500 iters with {'c1': 0.1, 'c2': 0.3, 'w': 0.9, 'k': 5, 'p': 2}
2021-02-01 06:21:46,988 - pyswarms.single.local_best - INFO - Optimization finished | best cost: 11662.661432996192, best pos: [1.82600976e+00 9.00708969e-01 9.35297918e+01 2.51588897e-01
 1.20732281e-07 6.38843423e-08 1.32332416e-07]
2021-02-01 06:21:47,050 - pyswarms.single.local_best - INFO - Optimize for 500 iters with {'c1': 0.1, 'c2': 0.3, 'w': 0.9, 'k': 5, 'p': 2}
2021-02-01 06:22:26,145 - pyswarms.single.local_best - INFO - Optimization finished | best cost: 11468.505800437628, best pos: [1.38180550e+00 6.24091442e-01 9.15603237e+01 4.78870933e-01
 5.07883142e-08 9.65639087e-08 1.15573979e-07]
2021-02-01 06:22:26,209 - pyswarms.single.local_best - INFO - Optimize for 500 iters with {'c1': 0.1, 'c2': 0.3, 'w': 0.9, 'k': 5, 'p': 2}
2021-02-01 06:23:00,176 - pyswarms.single.local_best - INFO - Optimization finished | best cost: 11572.670626009069, best pos: [1.64910423e+00 6.84955951e-01 9.13850279e+01 4.12592415e-01
 1.09952380e-07 7.88012705e-08 1.90438664e-08]
2021-02-01 06:23:00,237 - pyswarms.single.local_best - INFO - Optimize for 500 iters with {'c1': 0.1, 'c2': 0.3, 'w': 0.9, 'k': 5, 'p': 2}
2021-02-01 06:23:31,541 - pyswarms.single.local_best - INFO - Optimization finished | best cost: 11763.133956997068, best pos: [1.99533772e+00 8.87981525e-01 9.10967046e+01 2.56566222e-01
 1.74342615e-08 4.03244436e-08 9.57262659e-08]
2021-02-01 06:23:31,608 - pyswarms.single.local_best - INFO - Optimize for 500 iters with {'c1': 0.1, 'c2': 0.3, 'w': 0.9, 'k': 5, 'p': 2}
2021-02-01 06:24:05,035 - pyswarms.single.local_best - INFO - Optimization finished | best cost: 11954.749554050875, best pos: [1.94755438e+00 8.72151513e-01 9.14731588e+01 2.57658757e-01
 6.52263238e-08 6.44370837e-08 1.06250632e-07]
2021-02-01 06:24:05,107 - pyswarms.single.local_best - INFO - Optimize for 500 iters with {'c1': 0.1, 'c2': 0.3, 'w': 0.9, 'k': 5, 'p': 2}
2021-02-01 06:24:39,112 - pyswarms.single.local_best - INFO - Optimization finished | best cost: 11627.102240436088, best pos: [1.16837631e+00 4.84850345e-01 9.06159934e+01 6.87894140e-01
 3.55536229e-08 1.24028464e-07 4.62590646e-08]
2021-02-01 06:24:39,181 - pyswarms.single.local_best - INFO - Optimize for 500 iters with {'c1': 0.1, 'c2': 0.3, 'w': 0.9, 'k': 5, 'p': 2}
2021-02-01 06:25:11,672 - pyswarms.single.local_best - INFO - Optimization finished | best cost: 11820.737279471989, best pos: [1.88132694e+00 9.24557531e-01 9.22609785e+01 2.33721925e-01
 1.27429104e-07 1.99363165e-07 1.43387123e-07]
2021-02-01 06:25:11,742 - pyswarms.single.local_best - INFO - Optimize for 500 iters with {'c1': 0.1, 'c2': 0.3, 'w': 0.9, 'k': 5, 'p': 2}
2021-02-01 06:25:43,980 - pyswarms.single.local_best - INFO - Optimization finished | best cost: 11739.044533478924, best pos: [1.43408179e+00 6.57182247e-01 9.41030207e+01 4.34333163e-01
 1.19886276e-07 6.17970077e-08 8.49874036e-08]
2021-02-01 06:25:44,048 - pyswarms.single.local_best - INFO - Optimize for 500 iters with {'c1': 0.1, 'c2': 0.3, 'w': 0.9, 'k': 5, 'p': 2}
2021-02-01 06:26:16,526 - pyswarms.single.local_best - INFO - Optimization finished | best cost: 12128.667126431053, best pos: [1.90279893e+00 8.60838827e-01 8.96124298e+01 2.83915423e-01
 3.12376376e-08 5.36701963e-08 1.06840822e-07]
2021-02-01 06:26:16,595 - pyswarms.single.local_best - INFO - Optimize for 500 iters with {'c1': 0.1, 'c2': 0.3, 'w': 0.9, 'k': 5, 'p': 2}
2021-02-01 06:26:49,070 - pyswarms.single.local_best - INFO - Optimization finished | best cost: 11779.168845022254, best pos: [1.95509866e+00 8.07384012e-01 9.07464968e+01 3.02417557e-01
 6.14029822e-08 1.39240390e-07 3.01759813e-08]
2021-02-01 06:26:49,138 - pyswarms.single.local_best - INFO - Optimize for 500 iters with {'c1': 0.1, 'c2': 0.3, 'w': 0.9, 'k': 5, 'p': 2}
2021-02-01 06:27:21,690 - pyswarms.single.local_best - INFO - Optimization finished | best cost: 11391.350366173629, best pos: [1.58452816e+00 6.91190007e-01 9.13106899e+01 4.04901260e-01
 7.62848402e-08 1.38001499e-07 5.09473641e-08]
2021-02-01 06:27:21,761 - pyswarms.single.local_best - INFO - Optimize for 500 iters with {'c1': 0.1, 'c2': 0.3, 'w': 0.9, 'k': 5, 'p': 2}
2021-02-01 06:27:54,491 - pyswarms.single.local_best - INFO - Optimization finished | best cost: 11734.818604309121, best pos: [1.76942787e+00 8.71361777e-01 9.38025393e+01 2.59816328e-01
 1.57369013e-07 2.30173737e-09 1.69406608e-07]
2021-02-01 06:27:54,555 - pyswarms.single.local_best - INFO - Optimize for 500 iters with {'c1': 0.1, 'c2': 0.3, 'w': 0.9, 'k': 5, 'p': 2}
2021-02-01 06:28:27,211 - pyswarms.single.local_best - INFO - Optimization finished | best cost: 11959.804869038882, best pos: [1.08087591e+00 5.07848531e-01 9.42243038e+01 6.35947287e-01
 3.69449990e-08 1.35187218e-07 1.64140658e-07]
2021-02-01 06:28:27,278 - pyswarms.single.local_best - INFO - Optimize for 500 iters with {'c1': 0.1, 'c2': 0.3, 'w': 0.9, 'k': 5, 'p': 2}
2021-02-01 06:29:00,261 - pyswarms.single.local_best - INFO - Optimization finished | best cost: 11752.642054381256, best pos: [1.26269445e+00 5.99128120e-01 9.34014002e+01 5.05479132e-01
 6.92336781e-08 9.06013198e-08 1.62102044e-07]
2021-02-01 06:29:00,322 - pyswarms.single.local_best - INFO - Optimize for 500 iters with {'c1': 0.1, 'c2': 0.3, 'w': 0.9, 'k': 5, 'p': 2}
2021-02-01 06:29:30,868 - pyswarms.single.local_best - INFO - Optimization finished | best cost: 11597.186483435797, best pos: [1.85993589e+00 9.07225319e-01 9.40096548e+01 2.36999553e-01
 2.14986891e-07 1.50597805e-07 1.11931125e-07]
2021-02-01 06:29:30,933 - pyswarms.single.local_best - INFO - Optimize for 500 iters with {'c1': 0.1, 'c2': 0.3, 'w': 0.9, 'k': 5, 'p': 2}
2021-02-01 06:30:01,989 - pyswarms.single.local_best - INFO - Optimization finished | best cost: 11467.981178061313, best pos: [1.79846409e+00 8.10107044e-01 9.13862391e+01 3.05650683e-01
 1.96271391e-07 1.02494953e-07 5.85150408e-08]
2021-02-01 06:30:02,051 - pyswarms.single.local_best - INFO - Optimize for 500 iters with {'c1': 0.1, 'c2': 0.3, 'w': 0.9, 'k': 5, 'p': 2}
2021-02-01 06:30:34,145 - pyswarms.single.local_best - INFO - Optimization finished | best cost: 11760.702226583464, best pos: [1.71197641e+00 7.43263647e-01 9.14510969e+01 3.57654622e-01
 1.17926738e-07 8.74012525e-08 4.82605610e-08]
2021-02-01 06:30:34,213 - pyswarms.single.local_best - INFO - Optimize for 500 iters with {'c1': 0.1, 'c2': 0.3, 'w': 0.9, 'k': 5, 'p': 2}
2021-02-01 06:31:05,949 - pyswarms.single.local_best - INFO - Optimization finished | best cost: 12060.368033918465, best pos: [1.78611318e+00 9.42095144e-01 9.40252499e+01 2.38756011e-01
 8.22857915e-08 3.33883205e-08 1.93248783e-07]
2021-02-01 06:31:06,018 - pyswarms.single.local_best - INFO - Optimize for 500 iters with {'c1': 0.1, 'c2': 0.3, 'w': 0.9, 'k': 5, 'p': 2}
2021-02-01 06:31:37,643 - pyswarms.single.local_best - INFO - Optimization finished | best cost: 11702.289699600244, best pos: [1.86686305e+00 9.01353210e-01 9.09142758e+01 2.48788893e-01
 4.37783359e-08 1.79971407e-07 1.66284499e-07]
2021-02-01 06:31:37,716 - pyswarms.single.local_best - INFO - Optimize for 500 iters with {'c1': 0.1, 'c2': 0.3, 'w': 0.9, 'k': 5, 'p': 2}
2021-02-01 06:32:10,965 - pyswarms.single.local_best - INFO - Optimization finished | best cost: 11697.668052262961, best pos: [1.87684204e+00 8.69086151e-01 9.08398746e+01 2.64014226e-01
 1.80495476e-07 1.76673935e-07 9.43072985e-08]
2021-02-01 06:32:11,039 - pyswarms.single.local_best - INFO - Optimize for 500 iters with {'c1': 0.1, 'c2': 0.3, 'w': 0.9, 'k': 5, 'p': 2}
2021-02-01 06:32:43,687 - pyswarms.single.local_best - INFO - Optimization finished | best cost: 12104.16902778545, best pos: [1.59177872e+00 6.67632860e-01 8.74092009e+01 4.35661790e-01
 3.95303184e-08 1.15043421e-07 9.47092872e-08]
2021-02-01 06:32:43,752 - pyswarms.single.local_best - INFO - Optimize for 500 iters with {'c1': 0.1, 'c2': 0.3, 'w': 0.9, 'k': 5, 'p': 2}
2021-02-01 06:33:18,128 - pyswarms.single.local_best - INFO - Optimization finished | best cost: 11833.690032582479, best pos: [1.77274594e+00 8.96424219e-01 9.47245336e+01 2.44025166e-01
 9.70227400e-08 1.34705199e-07 1.82111807e-07]
2021-02-01 06:33:18,203 - pyswarms.single.local_best - INFO - Optimize for 500 iters with {'c1': 0.1, 'c2': 0.3, 'w': 0.9, 'k': 5, 'p': 2}
2021-02-01 06:33:49,747 - pyswarms.single.local_best - INFO - Optimization finished | best cost: 11764.437211242457, best pos: [1.58217172e+00 7.25107685e-01 9.20796140e+01 3.74875841e-01
 1.06925628e-07 7.91227234e-08 9.70575330e-08]
2021-02-01 06:33:49,816 - pyswarms.single.local_best - INFO - Optimize for 500 iters with {'c1': 0.1, 'c2': 0.3, 'w': 0.9, 'k': 5, 'p': 2}
2021-02-01 06:34:21,811 - pyswarms.single.local_best - INFO - Optimization finished | best cost: 11569.165045237398, best pos: [1.56520944e+00 7.02146440e-01 9.07277782e+01 3.98836352e-01
 1.35203244e-07 6.68404292e-08 9.07471384e-08]
2021-02-01 06:34:21,881 - pyswarms.single.local_best - INFO - Optimize for 500 iters with {'c1': 0.1, 'c2': 0.3, 'w': 0.9, 'k': 5, 'p': 2}
2021-02-01 06:34:51,893 - pyswarms.single.local_best - INFO - Optimization finished | best cost: 11708.786040005478, best pos: [1.48071922e+00 6.85572605e-01 9.18339890e+01 4.17793523e-01
 8.27936886e-08 1.08372893e-07 9.83718449e-08]
2021-02-01 06:34:51,957 - pyswarms.single.local_best - INFO - Optimize for 500 iters with {'c1': 0.1, 'c2': 0.3, 'w': 0.9, 'k': 5, 'p': 2}
2021-02-01 06:35:25,673 - pyswarms.single.local_best - INFO - Optimization finished | best cost: 11578.002815323707, best pos: [1.54174239e+00 6.86614403e-01 9.17583956e+01 4.10194298e-01
 1.13689216e-07 4.08264928e-08 8.86352826e-08]
2021-02-01 06:35:25,735 - pyswarms.single.local_best - INFO - Optimize for 500 iters with {'c1': 0.1, 'c2': 0.3, 'w': 0.9, 'k': 5, 'p': 2}
2021-02-01 06:35:58,210 - pyswarms.single.local_best - INFO - Optimization finished | best cost: 11374.306107726487, best pos: [1.73035807e+00 8.73374276e-01 9.40988703e+01 2.65244676e-01
 1.85411001e-07 1.78900775e-07 1.24579583e-07]
2021-02-01 06:35:58,281 - pyswarms.single.local_best - INFO - Optimize for 500 iters with {'c1': 0.1, 'c2': 0.3, 'w': 0.9, 'k': 5, 'p': 2}
2021-02-01 06:36:31,501 - pyswarms.single.local_best - INFO - Optimization finished | best cost: 11767.695566219076, best pos: [1.26179825e+00 5.94953638e-01 9.31313360e+01 5.15111031e-01
 8.51084447e-08 1.42764395e-07 1.13386191e-07]
2021-02-01 06:36:31,572 - pyswarms.single.local_best - INFO - Optimize for 500 iters with {'c1': 0.1, 'c2': 0.3, 'w': 0.9, 'k': 5, 'p': 2}
2021-02-01 06:37:03,425 - pyswarms.single.local_best - INFO - Optimization finished | best cost: 11625.080046962601, best pos: [1.88928984e+00 7.96700901e-01 9.07158674e+01 3.17661768e-01
 2.29485151e-08 1.64870605e-07 3.08345453e-08]
2021-02-01 06:37:03,498 - pyswarms.single.local_best - INFO - Optimize for 500 iters with {'c1': 0.1, 'c2': 0.3, 'w': 0.9, 'k': 5, 'p': 2}
2021-02-01 06:37:35,906 - pyswarms.single.local_best - INFO - Optimization finished | best cost: 11897.258071687525, best pos: [1.50670781e+00 6.91599746e-01 9.24756642e+01 4.05728864e-01
 1.64565369e-07 7.57277738e-08 8.09934718e-08]
2021-02-01 06:37:35,972 - pyswarms.single.local_best - INFO - Optimize for 500 iters with {'c1': 0.1, 'c2': 0.3, 'w': 0.9, 'k': 5, 'p': 2}
2021-02-01 06:38:06,254 - pyswarms.single.local_best - INFO - Optimization finished | best cost: 11793.852101392999, best pos: [1.22490600e+00 5.99715948e-01 9.40696888e+01 5.07687479e-01
 6.38726175e-08 6.02536722e-08 2.09089466e-07]
2021-02-01 06:38:06,322 - pyswarms.single.local_best - INFO - Optimize for 500 iters with {'c1': 0.1, 'c2': 0.3, 'w': 0.9, 'k': 5, 'p': 2}
2021-02-01 06:38:38,161 - pyswarms.single.local_best - INFO - Optimization finished | best cost: 11843.772513858261, best pos: [1.38871421e+00 7.05525276e-01 9.53849668e+01 3.85355755e-01
 6.30751073e-08 1.51381625e-07 2.10803161e-07]
2021-02-01 06:38:38,231 - pyswarms.single.local_best - INFO - Optimize for 500 iters with {'c1': 0.1, 'c2': 0.3, 'w': 0.9, 'k': 5, 'p': 2}
2021-02-01 06:39:10,297 - pyswarms.single.local_best - INFO - Optimization finished | best cost: 11948.968695950412, best pos: [1.48737786e+00 7.01862319e-01 9.25544128e+01 3.92917272e-01
 8.64300769e-08 1.36316394e-07 1.25902806e-07]
2021-02-01 06:39:10,369 - pyswarms.single.local_best - INFO - Optimize for 500 iters with {'c1': 0.1, 'c2': 0.3, 'w': 0.9, 'k': 5, 'p': 2}
2021-02-01 06:39:43,325 - pyswarms.single.local_best - INFO - Optimization finished | best cost: 11711.47865766133, best pos: [1.78539238e+00 9.00708841e-01 9.44655637e+01 2.42650534e-01
 3.73083515e-09 1.19457075e-07 2.02997292e-07]
2021-02-01 06:39:43,388 - pyswarms.single.local_best - INFO - Optimize for 500 iters with {'c1': 0.1, 'c2': 0.3, 'w': 0.9, 'k': 5, 'p': 2}
2021-02-01 06:40:15,650 - pyswarms.single.local_best - INFO - Optimization finished | best cost: 12242.301849768988, best pos: [1.70075931e+00 6.23590265e-01 8.50314196e+01 5.00061236e-01
 1.01237985e-07 5.62765428e-08 1.45726905e-08]
2021-02-01 06:40:15,724 - pyswarms.single.local_best - INFO - Optimize for 500 iters with {'c1': 0.1, 'c2': 0.3, 'w': 0.9, 'k': 5, 'p': 2}
2021-02-01 06:40:49,023 - pyswarms.single.local_best - INFO - Optimization finished | best cost: 11475.618322025752, best pos: [1.40437897e+00 6.68705313e-01 9.29332710e+01 4.27371476e-01
 9.44426085e-08 7.29417328e-08 1.54376464e-07]
2021-02-01 06:40:49,090 - pyswarms.single.local_best - INFO - Optimize for 500 iters with {'c1': 0.1, 'c2': 0.3, 'w': 0.9, 'k': 5, 'p': 2}
2021-02-01 06:41:21,312 - pyswarms.single.local_best - INFO - Optimization finished | best cost: 11736.408488011164, best pos: [1.35994429e+00 6.51351286e-01 9.25583696e+01 4.40087649e-01
 1.47128764e-07 9.72475051e-08 1.77903047e-07]
2021-02-01 06:41:21,382 - pyswarms.single.local_best - INFO - Optimize for 500 iters with {'c1': 0.1, 'c2': 0.3, 'w': 0.9, 'k': 5, 'p': 2}
2021-02-01 06:41:53,006 - pyswarms.single.local_best - INFO - Optimization finished | best cost: 11899.820880637471, best pos: [1.27733109e+00 5.97127366e-01 9.06979268e+01 5.23609157e-01
 2.40519533e-08 1.06126378e-07 1.72128401e-07]
2021-02-01 06:41:53,074 - pyswarms.single.local_best - INFO - Optimize for 500 iters with {'c1': 0.1, 'c2': 0.3, 'w': 0.9, 'k': 5, 'p': 2}
2021-02-01 06:42:25,865 - pyswarms.single.local_best - INFO - Optimization finished | best cost: 11948.068629582729, best pos: [1.19658116e+00 5.55959397e-01 9.23474254e+01 5.73622511e-01
 1.47277214e-07 9.06320093e-08 1.09222270e-07]
2021-02-01 06:42:25,923 - pyswarms.single.local_best - INFO - Optimize for 500 iters with {'c1': 0.1, 'c2': 0.3, 'w': 0.9, 'k': 5, 'p': 2}
2021-02-01 06:42:59,623 - pyswarms.single.local_best - INFO - Optimization finished | best cost: 11788.227350193592, best pos: [1.75779285e+00 6.83716358e-01 9.01124088e+01 4.17138520e-01
 8.36564588e-08 5.67498828e-08 1.03875920e-08]
2021-02-01 06:42:59,689 - pyswarms.single.local_best - INFO - Optimize for 500 iters with {'c1': 0.1, 'c2': 0.3, 'w': 0.9, 'k': 5, 'p': 2}
2021-02-01 06:43:31,841 - pyswarms.single.local_best - INFO - Optimization finished | best cost: 11661.049186023458, best pos: [1.89469847e+00 8.93866385e-01 9.18340817e+01 2.55363527e-01
 1.07899498e-07 5.21177208e-08 1.17091140e-07]
2021-02-01 06:43:31,905 - pyswarms.single.local_best - INFO - Optimize for 500 iters with {'c1': 0.1, 'c2': 0.3, 'w': 0.9, 'k': 5, 'p': 2}
2021-02-01 06:44:03,599 - pyswarms.single.local_best - INFO - Optimization finished | best cost: 12114.420002523333, best pos: [1.49806021e+00 6.41257981e-01 8.83342240e+01 4.70120985e-01
 1.25305933e-07 7.98303360e-08 7.47283885e-08]
2021-02-01 06:44:03,667 - pyswarms.single.local_best - INFO - Optimize for 500 iters with {'c1': 0.1, 'c2': 0.3, 'w': 0.9, 'k': 5, 'p': 2}
2021-02-01 06:44:36,750 - pyswarms.single.local_best - INFO - Optimization finished | best cost: 11812.491624509737, best pos: [1.32973412e+00 6.38451744e-01 9.34954880e+01 4.57214991e-01
 6.20871582e-08 1.49113410e-07 1.51850988e-07]
2021-02-01 06:44:36,820 - pyswarms.single.local_best - INFO - Optimize for 500 iters with {'c1': 0.1, 'c2': 0.3, 'w': 0.9, 'k': 5, 'p': 2}
2021-02-01 06:45:07,195 - pyswarms.single.local_best - INFO - Optimization finished | best cost: 11747.810364073119, best pos: [1.84848071e+00 8.86672933e-01 9.21367445e+01 2.60365867e-01
 6.05202634e-08 1.10168206e-07 1.33046860e-07]
2021-02-01 06:45:07,262 - pyswarms.single.local_best - INFO - Optimize for 500 iters with {'c1': 0.1, 'c2': 0.3, 'w': 0.9, 'k': 5, 'p': 2}
2021-02-01 06:45:41,034 - pyswarms.single.local_best - INFO - Optimization finished | best cost: 11894.764877675187, best pos: [1.48330646e+00 7.36103809e-01 9.45196878e+01 3.58914814e-01
 7.62646871e-08 1.09299158e-07 1.84112573e-07]
2021-02-01 06:45:41,101 - pyswarms.single.local_best - INFO - Optimize for 500 iters with {'c1': 0.1, 'c2': 0.3, 'w': 0.9, 'k': 5, 'p': 2}
2021-02-01 06:46:13,901 - pyswarms.single.local_best - INFO - Optimization finished | best cost: 11908.039146710724, best pos: [1.43005056e+00 6.84734420e-01 9.30864369e+01 4.05346784e-01
 9.96613026e-09 1.25852326e-07 1.86363489e-07]
2021-02-01 06:46:13,962 - pyswarms.single.local_best - INFO - Optimize for 500 iters with {'c1': 0.1, 'c2': 0.3, 'w': 0.9, 'k': 5, 'p': 2}
2021-02-01 06:46:45,021 - pyswarms.single.local_best - INFO - Optimization finished | best cost: 11692.34834119018, best pos: [1.94089189e+00 8.23724482e-01 9.06780886e+01 2.96275014e-01
 1.42807720e-07 4.98932969e-08 4.38626004e-08]
2021-02-01 06:46:45,082 - pyswarms.single.local_best - INFO - Optimize for 500 iters with {'c1': 0.1, 'c2': 0.3, 'w': 0.9, 'k': 5, 'p': 2}
2021-02-01 06:47:18,427 - pyswarms.single.local_best - INFO - Optimization finished | best cost: 11780.31768197673, best pos: [1.50321726e+00 7.13788733e-01 9.34393635e+01 3.81944649e-01
 1.20421629e-07 1.51437972e-07 9.83460320e-08]
2021-02-01 06:47:18,498 - pyswarms.single.local_best - INFO - Optimize for 500 iters with {'c1': 0.1, 'c2': 0.3, 'w': 0.9, 'k': 5, 'p': 2}
2021-02-01 06:47:51,200 - pyswarms.single.local_best - INFO - Optimization finished | best cost: 11512.579407521513, best pos: [1.38199513e+00 6.17148514e-01 9.11107179e+01 4.91751412e-01
 9.62354318e-08 1.48841910e-07 5.92216705e-08]
2021-02-01 06:47:51,268 - pyswarms.single.local_best - INFO - Optimize for 500 iters with {'c1': 0.1, 'c2': 0.3, 'w': 0.9, 'k': 5, 'p': 2}
2021-02-01 06:48:22,968 - pyswarms.single.local_best - INFO - Optimization finished | best cost: 11534.804949345918, best pos: [1.44914781e+00 6.81538844e-01 9.14880272e+01 4.18814440e-01
 1.10712584e-07 5.33155788e-08 1.55276201e-07]
2021-02-01 06:48:23,040 - pyswarms.single.local_best - INFO - Optimize for 500 iters with {'c1': 0.1, 'c2': 0.3, 'w': 0.9, 'k': 5, 'p': 2}
2021-02-01 06:48:55,819 - pyswarms.single.local_best - INFO - Optimization finished | best cost: 11710.501619663399, best pos: [1.89490635e+00 8.07191445e-01 9.03591524e+01 3.09408987e-01
 1.72486779e-07 1.56744172e-07 9.96369206e-09]
2021-02-01 06:48:55,887 - pyswarms.single.local_best - INFO - Optimize for 500 iters with {'c1': 0.1, 'c2': 0.3, 'w': 0.9, 'k': 5, 'p': 2}
2021-02-01 06:49:28,514 - pyswarms.single.local_best - INFO - Optimization finished | best cost: 11494.665884660422, best pos: [1.30220996e+00 5.63706366e-01 9.05357154e+01 5.60819670e-01
 1.90886755e-07 1.03873284e-07 3.35204933e-08]
2021-02-01 06:49:28,585 - pyswarms.single.local_best - INFO - Optimize for 500 iters with {'c1': 0.1, 'c2': 0.3, 'w': 0.9, 'k': 5, 'p': 2}
2021-02-01 06:50:00,324 - pyswarms.single.local_best - INFO - Optimization finished | best cost: 11892.569322645102, best pos: [1.74428591e+00 9.01177027e-01 9.68579978e+01 2.36863811e-01
 1.57853930e-07 1.06539147e-07 1.82971052e-07]
2021-02-01 06:50:00,391 - pyswarms.single.local_best - INFO - Optimize for 500 iters with {'c1': 0.1, 'c2': 0.3, 'w': 0.9, 'k': 5, 'p': 2}
2021-02-01 06:50:32,571 - pyswarms.single.local_best - INFO - Optimization finished | best cost: 11731.886020951446, best pos: [1.87105202e+00 9.00039019e-01 9.38535941e+01 2.51674851e-01
 1.18741922e-07 7.38709798e-09 1.13589878e-07]
2021-02-01 06:50:32,648 - pyswarms.single.local_best - INFO - Optimize for 500 iters with {'c1': 0.1, 'c2': 0.3, 'w': 0.9, 'k': 5, 'p': 2}
2021-02-01 06:51:05,473 - pyswarms.single.local_best - INFO - Optimization finished | best cost: 11616.148422722921, best pos: [1.27035806e+00 5.56281197e-01 9.27974700e+01 5.64872838e-01
 5.77914519e-08 8.27283409e-08 7.25108032e-08]
2021-02-01 06:51:05,549 - pyswarms.single.local_best - INFO - Optimize for 500 iters with {'c1': 0.1, 'c2': 0.3, 'w': 0.9, 'k': 5, 'p': 2}
2021-02-01 06:51:37,103 - pyswarms.single.local_best - INFO - Optimization finished | best cost: 11726.666958245489, best pos: [1.47507663e+00 6.17582914e-01 9.05494056e+01 4.89023718e-01
 8.50382630e-08 1.14375342e-07 2.55780622e-08]
2021-02-01 06:51:37,171 - pyswarms.single.local_best - INFO - Optimize for 500 iters with {'c1': 0.1, 'c2': 0.3, 'w': 0.9, 'k': 5, 'p': 2}
2021-02-01 06:52:09,831 - pyswarms.single.local_best - INFO - Optimization finished | best cost: 12079.095080886415, best pos: [1.39515005e+00 6.36468032e-01 9.38535565e+01 4.53102851e-01
 9.52527660e-08 9.27980158e-08 9.30749985e-08]
2021-02-01 06:52:09,895 - pyswarms.single.local_best - INFO - Optimize for 500 iters with {'c1': 0.1, 'c2': 0.3, 'w': 0.9, 'k': 5, 'p': 2}
2021-02-01 06:52:43,067 - pyswarms.single.local_best - INFO - Optimization finished | best cost: 11944.854460867742, best pos: [1.41561679e+00 6.16016408e-01 9.12179643e+01 4.91069695e-01
 8.83589256e-08 5.42784909e-08 7.76368346e-08]
2021-02-01 06:52:43,132 - pyswarms.single.local_best - INFO - Optimize for 500 iters with {'c1': 0.1, 'c2': 0.3, 'w': 0.9, 'k': 5, 'p': 2}
2021-02-01 06:53:15,776 - pyswarms.single.local_best - INFO - Optimization finished | best cost: 11920.020465241721, best pos: [1.73970070e+00 7.92596478e-01 9.19466366e+01 3.17723556e-01
 6.46252077e-08 1.01956529e-07 9.66415077e-08]
2021-02-01 06:53:15,845 - pyswarms.single.local_best - INFO - Optimize for 500 iters with {'c1': 0.1, 'c2': 0.3, 'w': 0.9, 'k': 5, 'p': 2}
2021-02-01 06:53:48,227 - pyswarms.single.local_best - INFO - Optimization finished | best cost: 11695.074712407073, best pos: [1.47078865e+00 6.82406093e-01 9.20891207e+01 4.15762680e-01
 1.01744729e-07 4.51865046e-08 1.34319051e-07]
2021-02-01 06:53:48,295 - pyswarms.single.local_best - INFO - Optimize for 500 iters with {'c1': 0.1, 'c2': 0.3, 'w': 0.9, 'k': 5, 'p': 2}
2021-02-01 06:54:20,983 - pyswarms.single.local_best - INFO - Optimization finished | best cost: 12350.136278171449, best pos: [1.00223079e+00 5.18006596e-01 9.51838523e+01 6.52326261e-01
 1.70946156e-07 5.89469661e-08 2.05211859e-07]
2021-02-01 06:54:21,051 - pyswarms.single.local_best - INFO - Optimize for 500 iters with {'c1': 0.1, 'c2': 0.3, 'w': 0.9, 'k': 5, 'p': 2}
2021-02-01 06:54:54,271 - pyswarms.single.local_best - INFO - Optimization finished | best cost: 11799.420065116286, best pos: [1.82468863e+00 8.64913787e-01 9.10418156e+01 2.69682017e-01
 1.37835400e-07 1.91100590e-07 1.13893220e-07]
2021-02-01 06:54:54,341 - pyswarms.single.local_best - INFO - Optimize for 500 iters with {'c1': 0.1, 'c2': 0.3, 'w': 0.9, 'k': 5, 'p': 2}
2021-02-01 06:55:28,019 - pyswarms.single.local_best - INFO - Optimization finished | best cost: 12331.014959262215, best pos: [1.65285143e+00 8.94396869e-01 9.81938824e+01 2.45835866e-01
 1.03315096e-07 1.88878198e-07 2.14691520e-07]
2021-02-01 06:55:28,090 - pyswarms.single.local_best - INFO - Optimize for 500 iters with {'c1': 0.1, 'c2': 0.3, 'w': 0.9, 'k': 5, 'p': 2}
2021-02-01 06:56:01,539 - pyswarms.single.local_best - INFO - Optimization finished | best cost: 11853.09583609376, best pos: [1.53182577e+00 7.24721882e-01 9.27797307e+01 3.69789644e-01
 1.35614068e-07 9.89659058e-08 1.32510571e-07]
2021-02-01 06:56:01,608 - pyswarms.single.local_best - INFO - Optimize for 500 iters with {'c1': 0.1, 'c2': 0.3, 'w': 0.9, 'k': 5, 'p': 2}
2021-02-01 06:56:32,915 - pyswarms.single.local_best - INFO - Optimization finished | best cost: 11873.806195706085, best pos: [1.49124224e+00 8.00891888e-01 9.69969912e+01 3.12142561e-01
 9.93815267e-08 2.04835980e-07 2.13914268e-07]
2021-02-01 06:56:32,994 - pyswarms.single.local_best - INFO - Optimize for 500 iters with {'c1': 0.1, 'c2': 0.3, 'w': 0.9, 'k': 5, 'p': 2}
2021-02-01 06:57:06,522 - pyswarms.single.local_best - INFO - Optimization finished | best cost: 11573.735821330209, best pos: [1.52671852e+00 7.04370595e-01 9.07963285e+01 3.98338058e-01
 6.64596162e-08 9.34848994e-08 1.30078356e-07]
2021-02-01 06:57:06,591 - pyswarms.single.local_best - INFO - Optimize for 500 iters with {'c1': 0.1, 'c2': 0.3, 'w': 0.9, 'k': 5, 'p': 2}
2021-02-01 06:57:38,927 - pyswarms.single.local_best - INFO - Optimization finished | best cost: 11956.636491936784, best pos: [1.72771099e+00 7.18297454e-01 9.02753500e+01 3.87026815e-01
 1.39914905e-07 9.33514354e-08 9.78774377e-09]
2021-02-01 06:57:38,997 - pyswarms.single.local_best - INFO - Optimize for 500 iters with {'c1': 0.1, 'c2': 0.3, 'w': 0.9, 'k': 5, 'p': 2}
2021-02-01 06:58:11,678 - pyswarms.single.local_best - INFO - Optimization finished | best cost: 11756.873604072865, best pos: [1.58880188e+00 7.07659577e-01 9.18949762e+01 3.83982605e-01
 6.62371622e-08 5.85536508e-08 1.05122261e-07]
2021-02-01 06:58:11,738 - pyswarms.single.local_best - INFO - Optimize for 500 iters with {'c1': 0.1, 'c2': 0.3, 'w': 0.9, 'k': 5, 'p': 2}
2021-02-01 06:58:41,957 - pyswarms.single.local_best - INFO - Optimization finished | best cost: 11785.16528357233, best pos: [1.55374347e+00 7.30906839e-01 9.16758961e+01 3.69489153e-01
 7.44196254e-08 1.06341547e-07 1.42222525e-07]
2021-02-01 06:58:42,026 - pyswarms.single.local_best - INFO - Optimize for 500 iters with {'c1': 0.1, 'c2': 0.3, 'w': 0.9, 'k': 5, 'p': 2}
2021-02-01 06:59:13,453 - pyswarms.single.local_best - INFO - Optimization finished | best cost: 11912.139276083682, best pos: [1.96437859e+00 8.99622739e-01 8.99586425e+01 2.52993602e-01
 2.10266846e-07 6.06397596e-08 8.62791169e-08]
2021-02-01 06:59:13,523 - pyswarms.single.local_best - INFO - Optimize for 500 iters with {'c1': 0.1, 'c2': 0.3, 'w': 0.9, 'k': 5, 'p': 2}
2021-02-01 06:59:46,571 - pyswarms.single.local_best - INFO - Optimization finished | best cost: 11342.115969264312, best pos: [1.68639917e+00 7.82219466e-01 9.15638954e+01 3.27294794e-01
 1.46276557e-07 1.08199381e-07 9.95834020e-08]
2021-02-01 06:59:46,641 - pyswarms.single.local_best - INFO - Optimize for 500 iters with {'c1': 0.1, 'c2': 0.3, 'w': 0.9, 'k': 5, 'p': 2}
2021-02-01 07:00:33,219 - pyswarms.single.local_best - INFO - Optimization finished | best cost: 11578.535141342676, best pos: [1.77859600e+00 8.77467868e-01 9.19102123e+01 2.62901963e-01
 1.01113781e-07 1.08596713e-07 1.82241566e-07]
2021-02-01 07:00:33,270 - pyswarms.single.local_best - INFO - Optimize for 500 iters with {'c1': 0.1, 'c2': 0.3, 'w': 0.9, 'k': 5, 'p': 2}
2021-02-01 07:01:39,894 - pyswarms.single.local_best - INFO - Optimization finished | best cost: 12009.284073378883, best pos: [1.89427021e+00 8.87625740e-01 9.27256821e+01 2.52937337e-01
 4.56253841e-08 4.53622948e-08 1.31832609e-07]
2021-02-01 07:01:39,960 - pyswarms.single.local_best - INFO - Optimize for 500 iters with {'c1': 0.1, 'c2': 0.3, 'w': 0.9, 'k': 5, 'p': 2}
2021-02-01 07:02:43,990 - pyswarms.single.local_best - INFO - Optimization finished | best cost: 11704.716740537406, best pos: [1.75531467e+00 7.99248307e-01 9.14820333e+01 3.19082161e-01
 6.97399544e-08 8.37819963e-08 8.87145302e-08]
2021-02-01 07:02:44,057 - pyswarms.single.local_best - INFO - Optimize for 500 iters with {'c1': 0.1, 'c2': 0.3, 'w': 0.9, 'k': 5, 'p': 2}
2021-02-01 07:03:50,562 - pyswarms.single.local_best - INFO - Optimization finished | best cost: 11629.03160032583, best pos: [1.90824387e+00 9.20014333e-01 9.28477584e+01 2.38408861e-01
 6.74838252e-09 2.01752902e-07 1.17139342e-07]
2021-02-01 07:03:50,626 - pyswarms.single.local_best - INFO - Optimize for 500 iters with {'c1': 0.1, 'c2': 0.3, 'w': 0.9, 'k': 5, 'p': 2}
2021-02-01 07:04:56,473 - pyswarms.single.local_best - INFO - Optimization finished | best cost: 11713.568788001427, best pos: [1.52985101e+00 6.27933228e-01 8.84440181e+01 4.89095633e-01
 9.35283463e-08 1.08974849e-07 2.26456916e-08]
2021-02-01 07:04:56,540 - pyswarms.single.local_best - INFO - Optimize for 500 iters with {'c1': 0.1, 'c2': 0.3, 'w': 0.9, 'k': 5, 'p': 2}
2021-02-01 07:06:04,760 - pyswarms.single.local_best - INFO - Optimization finished | best cost: 11597.560600791054, best pos: [1.61249944e+00 7.31596001e-01 9.17527273e+01 3.67699669e-01
 9.76817602e-08 7.36693966e-08 1.00658450e-07]
2021-02-01 07:06:04,832 - pyswarms.single.local_best - INFO - Optimize for 500 iters with {'c1': 0.1, 'c2': 0.3, 'w': 0.9, 'k': 5, 'p': 2}
2021-02-01 07:07:10,961 - pyswarms.single.local_best - INFO - Optimization finished | best cost: 11508.963145224538, best pos: [1.27649474e+00 5.78946714e-01 9.23100334e+01 5.40846724e-01
 7.78628528e-08 1.45732834e-07 6.57931530e-08]
2021-02-01 07:07:11,033 - pyswarms.single.local_best - INFO - Optimize for 500 iters with {'c1': 0.1, 'c2': 0.3, 'w': 0.9, 'k': 5, 'p': 2}
2021-02-01 07:08:12,319 - pyswarms.single.local_best - INFO - Optimization finished | best cost: 11475.033827343537, best pos: [1.67291642e+00 7.73686924e-01 9.19753363e+01 3.30313870e-01
 9.37201556e-08 1.46948450e-07 1.04210922e-07]
2021-02-01 07:08:12,383 - pyswarms.single.local_best - INFO - Optimize for 500 iters with {'c1': 0.1, 'c2': 0.3, 'w': 0.9, 'k': 5, 'p': 2}
2021-02-01 07:09:20,734 - pyswarms.single.local_best - INFO - Optimization finished | best cost: 11919.37406618561, best pos: [1.54638154e+00 5.89228855e-01 8.69628447e+01 5.30502555e-01
 1.60162180e-07 6.28981182e-08 6.74707211e-09]
2021-02-01 07:09:20,798 - pyswarms.single.local_best - INFO - Optimize for 500 iters with {'c1': 0.1, 'c2': 0.3, 'w': 0.9, 'k': 5, 'p': 2}
2021-02-01 07:10:13,769 - pyswarms.single.local_best - INFO - Optimization finished | best cost: 12345.018146092218, best pos: [1.96551883e+00 8.88278538e-01 8.55954708e+01 2.71435655e-01
 6.15185692e-08 1.19998048e-07 1.50761871e-07]
2021-02-01 07:10:13,828 - pyswarms.single.local_best - INFO - Optimize for 500 iters with {'c1': 0.1, 'c2': 0.3, 'w': 0.9, 'k': 5, 'p': 2}
2021-02-01 07:10:48,643 - pyswarms.single.local_best - INFO - Optimization finished | best cost: 11435.986085933258, best pos: [1.96727111e+00 8.43504704e-01 9.17094032e+01 2.78763440e-01
 2.24940486e-08 1.07233250e-07 5.77912433e-08]
2021-02-01 07:10:48,708 - pyswarms.single.local_best - INFO - Optimize for 500 iters with {'c1': 0.1, 'c2': 0.3, 'w': 0.9, 'k': 5, 'p': 2}
2021-02-01 07:11:21,866 - pyswarms.single.local_best - INFO - Optimization finished | best cost: 11799.150523217066, best pos: [1.16732589e+00 5.11854349e-01 9.34031279e+01 6.49771882e-01
 1.12019230e-07 9.58965712e-09 6.79140061e-08]
2021-02-01 07:11:21,939 - pyswarms.single.local_best - INFO - Optimize for 500 iters with {'c1': 0.1, 'c2': 0.3, 'w': 0.9, 'k': 5, 'p': 2}
2021-02-01 07:11:54,121 - pyswarms.single.local_best - INFO - Optimization finished | best cost: 11655.026599974011, best pos: [1.40503393e+00 6.15076409e-01 9.23415563e+01 4.89652496e-01
 1.05102549e-07 5.37086747e-08 6.38370285e-08]
2021-02-01 07:11:54,179 - pyswarms.single.local_best - INFO - Optimize for 500 iters with {'c1': 0.1, 'c2': 0.3, 'w': 0.9, 'k': 5, 'p': 2}
2021-02-01 07:12:25,834 - pyswarms.single.local_best - INFO - Optimization finished | best cost: 11598.477593581767, best pos: [1.74112521e+00 7.71293288e-01 9.02841242e+01 3.33060718e-01
 1.82183061e-07 2.11193710e-08 9.97972209e-08]
2021-02-01 07:12:25,901 - pyswarms.single.local_best - INFO - Optimize for 500 iters with {'c1': 0.1, 'c2': 0.3, 'w': 0.9, 'k': 5, 'p': 2}
2021-02-01 07:13:00,608 - pyswarms.single.local_best - INFO - Optimization finished | best cost: 11597.729566665083, best pos: [1.49959539e+00 6.45611456e-01 9.11694285e+01 4.55807197e-01
 4.25192197e-08 4.95896116e-08 8.17784577e-08]
2021-02-01 07:13:00,675 - pyswarms.single.local_best - INFO - Optimize for 500 iters with {'c1': 0.1, 'c2': 0.3, 'w': 0.9, 'k': 5, 'p': 2}
2021-02-01 07:13:33,654 - pyswarms.single.local_best - INFO - Optimization finished | best cost: 11743.257189823747, best pos: [1.73107223e+00 7.17977163e-01 8.98877693e+01 3.85688591e-01
 1.49967257e-07 2.58996733e-08 3.81518414e-08]
2021-02-01 07:13:33,717 - pyswarms.single.local_best - INFO - Optimize for 500 iters with {'c1': 0.1, 'c2': 0.3, 'w': 0.9, 'k': 5, 'p': 2}
2021-02-01 07:14:06,744 - pyswarms.single.local_best - INFO - Optimization finished | best cost: 11803.817221978981, best pos: [1.28848102e+00 5.79013499e-01 8.86670364e+01 5.53638642e-01
 1.29000356e-07 3.17765874e-08 1.52691632e-07]
2021-02-01 07:14:06,814 - pyswarms.single.local_best - INFO - Optimize for 500 iters with {'c1': 0.1, 'c2': 0.3, 'w': 0.9, 'k': 5, 'p': 2}
2021-02-01 07:14:39,988 - pyswarms.single.local_best - INFO - Optimization finished | best cost: 11440.382167645235, best pos: [1.62384654e+00 6.91366289e-01 9.15295110e+01 4.05783814e-01
 7.27503284e-09 1.40381273e-07 4.03424490e-08]
2021-02-01 07:14:40,060 - pyswarms.single.local_best - INFO - Optimize for 500 iters with {'c1': 0.1, 'c2': 0.3, 'w': 0.9, 'k': 5, 'p': 2}
2021-02-01 07:15:11,315 - pyswarms.single.local_best - INFO - Optimization finished | best cost: 11937.388813444415, best pos: [1.44699703e+00 7.55716307e-01 9.72033054e+01 3.34352088e-01
 2.09812567e-07 1.39180116e-07 2.11849784e-07]
2021-02-01 07:15:11,381 - pyswarms.single.local_best - INFO - Optimize for 500 iters with {'c1': 0.1, 'c2': 0.3, 'w': 0.9, 'k': 5, 'p': 2}
2021-02-01 07:15:42,857 - pyswarms.single.local_best - INFO - Optimization finished | best cost: 11501.606806110081, best pos: [1.50247497e+00 6.77720960e-01 9.18943386e+01 4.18823578e-01
 1.02514856e-07 6.85398830e-08 9.48619577e-08]
2021-02-01 07:15:42,928 - pyswarms.single.local_best - INFO - Optimize for 500 iters with {'c1': 0.1, 'c2': 0.3, 'w': 0.9, 'k': 5, 'p': 2}
2021-02-01 07:16:14,591 - pyswarms.single.local_best - INFO - Optimization finished | best cost: 11466.208889395197, best pos: [1.90802048e+00 8.20958318e-01 9.19448304e+01 2.99801852e-01
 1.15640353e-07 1.05243366e-07 2.43910461e-08]
2021-02-01 07:16:14,661 - pyswarms.single.local_best - INFO - Optimize for 500 iters with {'c1': 0.1, 'c2': 0.3, 'w': 0.9, 'k': 5, 'p': 2}
2021-02-01 07:16:47,541 - pyswarms.single.local_best - INFO - Optimization finished | best cost: 11599.300509073491, best pos: [1.81169832e+00 7.98033881e-01 9.13005965e+01 3.18435401e-01
 8.47196456e-08 8.84838479e-08 5.96113835e-08]
2021-02-01 07:16:47,607 - pyswarms.single.local_best - INFO - Optimize for 500 iters with {'c1': 0.1, 'c2': 0.3, 'w': 0.9, 'k': 5, 'p': 2}
2021-02-01 07:17:21,559 - pyswarms.single.local_best - INFO - Optimization finished | best cost: 11809.405258637773, best pos: [1.74486083e+00 7.50918591e-01 9.20318700e+01 3.50718150e-01
 6.37909508e-08 1.38078838e-07 3.00913269e-08]
2021-02-01 07:17:21,629 - pyswarms.single.local_best - INFO - Optimize for 500 iters with {'c1': 0.1, 'c2': 0.3, 'w': 0.9, 'k': 5, 'p': 2}
2021-02-01 07:17:54,520 - pyswarms.single.local_best - INFO - Optimization finished | best cost: 11750.852435995574, best pos: [1.56676169e+00 6.65761776e-01 9.04744717e+01 4.35204008e-01
 8.28485686e-08 3.53583624e-08 7.17581082e-08]
2021-02-01 07:17:54,585 - pyswarms.single.local_best - INFO - Optimize for 500 iters with {'c1': 0.1, 'c2': 0.3, 'w': 0.9, 'k': 5, 'p': 2}
2021-02-01 07:18:25,729 - pyswarms.single.local_best - INFO - Optimization finished | best cost: 11733.827941359541, best pos: [1.73240470e+00 7.82243862e-01 9.28749731e+01 3.23814882e-01
 2.08218542e-07 8.53567702e-08 4.37281567e-08]
2021-02-01 07:18:25,810 - pyswarms.single.local_best - INFO - Optimize for 500 iters with {'c1': 0.1, 'c2': 0.3, 'w': 0.9, 'k': 5, 'p': 2}
2021-02-01 07:18:58,327 - pyswarms.single.local_best - INFO - Optimization finished | best cost: 11593.187191406612, best pos: [1.49093374e+00 7.03769106e-01 9.27738131e+01 3.92867658e-01
 1.37284186e-07 2.12641315e-07 7.27457108e-08]
2021-02-01 07:18:58,400 - pyswarms.single.local_best - INFO - Optimize for 500 iters with {'c1': 0.1, 'c2': 0.3, 'w': 0.9, 'k': 5, 'p': 2}
2021-02-01 07:19:30,142 - pyswarms.single.local_best - INFO - Optimization finished | best cost: 7433.511185012559, best pos: [1.70023212e+00 7.72951153e-01 9.08342610e+01 3.09971186e-01
 7.83871011e-08 7.48035950e-07 3.42714187e-07]
2021-02-01 07:19:30,210 - pyswarms.single.local_best - INFO - Optimize for 500 iters with {'c1': 0.1, 'c2': 0.3, 'w': 0.9, 'k': 5, 'p': 2}
2021-02-01 07:20:02,417 - pyswarms.single.local_best - INFO - Optimization finished | best cost: 7311.269540304976, best pos: [1.69473870e+00 7.51633241e-01 9.12897127e+01 3.23351026e-01
 2.84260531e-07 6.29071791e-07 2.24387364e-07]
2021-02-01 07:20:02,488 - pyswarms.single.local_best - INFO - Optimize for 500 iters with {'c1': 0.1, 'c2': 0.3, 'w': 0.9, 'k': 5, 'p': 2}
2021-02-01 07:20:34,528 - pyswarms.single.local_best - INFO - Optimization finished | best cost: 7353.97053328551, best pos: [1.55699650e+00 6.73730385e-01 9.04626181e+01 3.95109974e-01
 4.88455690e-07 2.52760331e-07 2.43664391e-07]
2021-02-01 07:20:34,599 - pyswarms.single.local_best - INFO - Optimize for 500 iters with {'c1': 0.1, 'c2': 0.3, 'w': 0.9, 'k': 5, 'p': 2}
2021-02-01 07:21:07,584 - pyswarms.single.local_best - INFO - Optimization finished | best cost: 7919.299119745462, best pos: [1.48472854e+00 6.39855776e-01 8.57826532e+01 4.46517445e-01
 4.37003534e-07 4.72044444e-07 4.31684239e-07]
2021-02-01 07:21:07,650 - pyswarms.single.local_best - INFO - Optimize for 500 iters with {'c1': 0.1, 'c2': 0.3, 'w': 0.9, 'k': 5, 'p': 2}
2021-02-01 07:21:38,924 - pyswarms.single.local_best - INFO - Optimization finished | best cost: 7418.687542395676, best pos: [1.34966813e+00 6.26945104e-01 9.25238157e+01 4.41977353e-01
 3.84978470e-07 2.67353839e-07 4.83738886e-07]
2021-02-01 07:21:38,989 - pyswarms.single.local_best - INFO - Optimize for 500 iters with {'c1': 0.1, 'c2': 0.3, 'w': 0.9, 'k': 5, 'p': 2}
2021-02-01 07:22:10,467 - pyswarms.single.local_best - INFO - Optimization finished | best cost: 8215.307929793953, best pos: [1.39587331e+00 7.15070277e-01 9.87273111e+01 3.29910369e-01
 3.82081854e-07 4.29703424e-07 8.18701902e-07]
2021-02-01 07:22:10,537 - pyswarms.single.local_best - INFO - Optimize for 500 iters with {'c1': 0.1, 'c2': 0.3, 'w': 0.9, 'k': 5, 'p': 2}
2021-02-01 07:22:43,346 - pyswarms.single.local_best - INFO - Optimization finished | best cost: 7825.337638434119, best pos: [1.64078702e+00 7.28789528e-01 9.29020867e+01 3.32573061e-01
 4.17771919e-07 5.27349666e-07 2.08049328e-07]
2021-02-01 07:22:43,404 - pyswarms.single.local_best - INFO - Optimize for 500 iters with {'c1': 0.1, 'c2': 0.3, 'w': 0.9, 'k': 5, 'p': 2}
2021-02-01 07:23:15,201 - pyswarms.single.local_best - INFO - Optimization finished | best cost: 7576.4349701963665, best pos: [1.58830412e+00 7.52714222e-01 9.20230483e+01 3.22574526e-01
 5.75563265e-07 4.80745020e-07 4.50245595e-07]
2021-02-01 07:23:15,270 - pyswarms.single.local_best - INFO - Optimize for 500 iters with {'c1': 0.1, 'c2': 0.3, 'w': 0.9, 'k': 5, 'p': 2}
2021-02-01 07:23:46,036 - pyswarms.single.local_best - INFO - Optimization finished | best cost: 7691.248645470165, best pos: [1.70113327e+00 6.56622783e-01 8.70973878e+01 4.15480884e-01
 4.08700968e-07 4.53186947e-07 3.90063951e-08]
2021-02-01 07:23:46,107 - pyswarms.single.local_best - INFO - Optimize for 500 iters with {'c1': 0.1, 'c2': 0.3, 'w': 0.9, 'k': 5, 'p': 2}
2021-02-01 07:24:17,933 - pyswarms.single.local_best - INFO - Optimization finished | best cost: 7588.438101122276, best pos: [1.25209418e+00 5.84912210e-01 9.31861605e+01 4.88468705e-01
 2.46821816e-07 3.33154566e-07 5.66764886e-07]
2021-02-01 07:24:18,011 - pyswarms.single.local_best - INFO - Optimize for 500 iters with {'c1': 0.1, 'c2': 0.3, 'w': 0.9, 'k': 5, 'p': 2}
2021-02-01 07:24:51,525 - pyswarms.single.local_best - INFO - Optimization finished | best cost: 7369.053315531507, best pos: [1.31642035e+00 5.91645920e-01 9.11572129e+01 4.85746347e-01
 5.36930540e-07 2.98257278e-08 4.99830187e-07]
2021-02-01 07:24:51,595 - pyswarms.single.local_best - INFO - Optimize for 500 iters with {'c1': 0.1, 'c2': 0.3, 'w': 0.9, 'k': 5, 'p': 2}
2021-02-01 07:25:23,263 - pyswarms.single.local_best - INFO - Optimization finished | best cost: 7720.930742074788, best pos: [1.47106025e+00 7.32117747e-01 9.52459766e+01 3.29214431e-01
 4.11967067e-07 2.39348203e-07 7.49196292e-07]
2021-02-01 07:25:23,330 - pyswarms.single.local_best - INFO - Optimize for 500 iters with {'c1': 0.1, 'c2': 0.3, 'w': 0.9, 'k': 5, 'p': 2}
2021-02-01 07:25:56,736 - pyswarms.single.local_best - INFO - Optimization finished | best cost: 7564.459869818043, best pos: [1.79250045e+00 7.27274228e-01 9.05986552e+01 3.40643321e-01
 2.88240613e-07 1.48254473e-07 1.61989390e-07]
2021-02-01 07:25:56,804 - pyswarms.single.local_best - INFO - Optimize for 500 iters with {'c1': 0.1, 'c2': 0.3, 'w': 0.9, 'k': 5, 'p': 2}
2021-02-01 07:26:28,333 - pyswarms.single.local_best - INFO - Optimization finished | best cost: 7549.69089864655, best pos: [1.68906894e+00 7.80392789e-01 9.21782820e+01 3.01238232e-01
 1.42412989e-07 6.89508709e-07 3.53052124e-07]
2021-02-01 07:26:28,400 - pyswarms.single.local_best - INFO - Optimize for 500 iters with {'c1': 0.1, 'c2': 0.3, 'w': 0.9, 'k': 5, 'p': 2}
2021-02-01 07:27:01,040 - pyswarms.single.local_best - INFO - Optimization finished | best cost: 7634.975795079446, best pos: [1.84974081e+00 8.21899678e-01 9.03057730e+01 2.74074058e-01
 7.07876244e-07 4.13193815e-07 2.29462021e-07]
2021-02-01 07:27:01,096 - pyswarms.single.local_best - INFO - Optimize for 500 iters with {'c1': 0.1, 'c2': 0.3, 'w': 0.9, 'k': 5, 'p': 2}
2021-02-01 07:27:34,768 - pyswarms.single.local_best - INFO - Optimization finished | best cost: 7471.831238775732, best pos: [1.21251346e+00 5.42616578e-01 9.18137952e+01 5.56283507e-01
 1.63476992e-07 4.07968283e-07 3.73443524e-07]
2021-02-01 07:27:34,840 - pyswarms.single.local_best - INFO - Optimize for 500 iters with {'c1': 0.1, 'c2': 0.3, 'w': 0.9, 'k': 5, 'p': 2}
2021-02-01 07:28:08,876 - pyswarms.single.local_best - INFO - Optimization finished | best cost: 7446.947481463109, best pos: [1.29579751e+00 5.55815732e-01 9.00521441e+01 5.31685449e-01
 3.51877885e-07 4.32764277e-07 2.89198000e-07]
2021-02-01 07:28:08,949 - pyswarms.single.local_best - INFO - Optimize for 500 iters with {'c1': 0.1, 'c2': 0.3, 'w': 0.9, 'k': 5, 'p': 2}
2021-02-01 07:28:41,540 - pyswarms.single.local_best - INFO - Optimization finished | best cost: 7544.5396163579, best pos: [1.84385289e+00 8.12050679e-01 8.98402274e+01 2.81906565e-01
 4.92650090e-08 3.35659516e-07 3.95510906e-07]
2021-02-01 07:28:41,610 - pyswarms.single.local_best - INFO - Optimize for 500 iters with {'c1': 0.1, 'c2': 0.3, 'w': 0.9, 'k': 5, 'p': 2}
2021-02-01 07:29:13,510 - pyswarms.single.local_best - INFO - Optimization finished | best cost: 7698.193827361508, best pos: [1.54854456e+00 6.84418547e-01 9.10951270e+01 3.84354710e-01
 6.69437181e-07 1.30319253e-07 2.84304330e-07]
2021-02-01 07:29:13,578 - pyswarms.single.local_best - INFO - Optimize for 500 iters with {'c1': 0.1, 'c2': 0.3, 'w': 0.9, 'k': 5, 'p': 2}
2021-02-01 07:29:44,746 - pyswarms.single.local_best - INFO - Optimization finished | best cost: 7536.768618871121, best pos: [1.90566685e+00 8.92625468e-01 9.29296445e+01 2.28131453e-01
 7.65664705e-07 1.67009611e-07 3.01152656e-07]
2021-02-01 07:29:44,816 - pyswarms.single.local_best - INFO - Optimize for 500 iters with {'c1': 0.1, 'c2': 0.3, 'w': 0.9, 'k': 5, 'p': 2}
2021-02-01 07:30:17,231 - pyswarms.single.local_best - INFO - Optimization finished | best cost: 7601.196629329195, best pos: [1.95558941e+00 9.56739322e-01 9.09218697e+01 1.95529476e-01
 3.19252954e-08 2.71725559e-07 7.94349884e-07]
2021-02-01 07:30:17,306 - pyswarms.single.local_best - INFO - Optimize for 500 iters with {'c1': 0.1, 'c2': 0.3, 'w': 0.9, 'k': 5, 'p': 2}
2021-02-01 07:30:49,585 - pyswarms.single.local_best - INFO - Optimization finished | best cost: 7659.600050453939, best pos: [1.87774395e+00 9.09816270e-01 9.33404140e+01 2.16881323e-01
 6.23458174e-08 2.72367559e-07 5.86580035e-07]
2021-02-01 07:30:49,653 - pyswarms.single.local_best - INFO - Optimize for 500 iters with {'c1': 0.1, 'c2': 0.3, 'w': 0.9, 'k': 5, 'p': 2}
2021-02-01 07:31:21,957 - pyswarms.single.local_best - INFO - Optimization finished | best cost: 7574.538004987409, best pos: [1.61235464e+00 7.88445417e-01 9.43327995e+01 2.90440605e-01
 2.78787738e-07 3.24660441e-07 5.96627728e-07]
2021-02-01 07:31:22,026 - pyswarms.single.local_best - INFO - Optimize for 500 iters with {'c1': 0.1, 'c2': 0.3, 'w': 0.9, 'k': 5, 'p': 2}
2021-02-01 07:31:53,516 - pyswarms.single.local_best - INFO - Optimization finished | best cost: 7570.278057481304, best pos: [1.44827175e+00 5.99569886e-01 9.05850874e+01 4.75292970e-01
 8.16102246e-09 1.29053910e-07 3.23660843e-07]
2021-02-01 07:31:53,586 - pyswarms.single.local_best - INFO - Optimize for 500 iters with {'c1': 0.1, 'c2': 0.3, 'w': 0.9, 'k': 5, 'p': 2}
2021-02-01 07:32:23,651 - pyswarms.single.local_best - INFO - Optimization finished | best cost: 7873.609001401756, best pos: [1.80583346e+00 8.97602973e-01 9.42804843e+01 2.31792301e-01
 5.96174427e-07 4.03557363e-07 3.78931727e-07]
2021-02-01 07:32:23,721 - pyswarms.single.local_best - INFO - Optimize for 500 iters with {'c1': 0.1, 'c2': 0.3, 'w': 0.9, 'k': 5, 'p': 2}
2021-02-01 07:32:56,470 - pyswarms.single.local_best - INFO - Optimization finished | best cost: 7515.036712316723, best pos: [1.28587480e+00 5.54018019e-01 9.15599025e+01 5.36638561e-01
 2.40059368e-07 3.76554603e-07 2.27226164e-07]
2021-02-01 07:32:56,534 - pyswarms.single.local_best - INFO - Optimize for 500 iters with {'c1': 0.1, 'c2': 0.3, 'w': 0.9, 'k': 5, 'p': 2}
2021-02-01 07:33:28,503 - pyswarms.single.local_best - INFO - Optimization finished | best cost: 7610.073281386678, best pos: [1.61142603e+00 7.95115981e-01 9.38927086e+01 2.84146911e-01
 3.07495101e-07 4.89062610e-07 6.66333158e-07]
2021-02-01 07:33:28,567 - pyswarms.single.local_best - INFO - Optimize for 500 iters with {'c1': 0.1, 'c2': 0.3, 'w': 0.9, 'k': 5, 'p': 2}
2021-02-01 07:33:59,250 - pyswarms.single.local_best - INFO - Optimization finished | best cost: 7526.198914226914, best pos: [1.86122050e+00 8.28844790e-01 9.11196743e+01 2.66405590e-01
 3.46126629e-07 3.08464426e-07 3.23623060e-07]
2021-02-01 07:33:59,313 - pyswarms.single.local_best - INFO - Optimize for 500 iters with {'c1': 0.1, 'c2': 0.3, 'w': 0.9, 'k': 5, 'p': 2}
2021-02-01 07:34:30,208 - pyswarms.single.local_best - INFO - Optimization finished | best cost: 7454.874865802473, best pos: [1.11790313e+00 5.17279007e-01 9.23594860e+01 5.89370932e-01
 5.76758639e-07 4.25998519e-07 4.59691021e-07]
2021-02-01 07:34:30,282 - pyswarms.single.local_best - INFO - Optimize for 500 iters with {'c1': 0.1, 'c2': 0.3, 'w': 0.9, 'k': 5, 'p': 2}
2021-02-01 07:35:02,499 - pyswarms.single.local_best - INFO - Optimization finished | best cost: 7476.516528809641, best pos: [1.07673518e+00 5.16167347e-01 9.25278776e+01 6.03618049e-01
 3.81694335e-07 2.81450555e-07 6.86695882e-07]
2021-02-01 07:35:02,580 - pyswarms.single.local_best - INFO - Optimize for 500 iters with {'c1': 0.1, 'c2': 0.3, 'w': 0.9, 'k': 5, 'p': 2}
2021-02-01 07:35:34,176 - pyswarms.single.local_best - INFO - Optimization finished | best cost: 7684.684184274718, best pos: [1.29866149e+00 6.00794428e-01 9.24230576e+01 4.70112911e-01
 5.33593274e-07 2.74582461e-07 4.76979482e-07]
2021-02-01 07:35:34,254 - pyswarms.single.local_best - INFO - Optimize for 500 iters with {'c1': 0.1, 'c2': 0.3, 'w': 0.9, 'k': 5, 'p': 2}
2021-02-01 07:36:05,958 - pyswarms.single.local_best - INFO - Optimization finished | best cost: 7732.567819575571, best pos: [1.47771439e+00 6.28895265e-01 8.84136654e+01 4.50114161e-01
 4.87713471e-07 4.41372008e-07 2.11721510e-07]
2021-02-01 07:36:06,022 - pyswarms.single.local_best - INFO - Optimize for 500 iters with {'c1': 0.1, 'c2': 0.3, 'w': 0.9, 'k': 5, 'p': 2}
2021-02-01 07:36:37,236 - pyswarms.single.local_best - INFO - Optimization finished | best cost: 7584.94908795203, best pos: [1.91411565e+00 8.66357434e-01 9.17447687e+01 2.38767588e-01
 2.73473458e-07 3.15585373e-07 3.97136361e-07]
2021-02-01 07:36:37,302 - pyswarms.single.local_best - INFO - Optimize for 500 iters with {'c1': 0.1, 'c2': 0.3, 'w': 0.9, 'k': 5, 'p': 2}
2021-02-01 07:37:09,484 - pyswarms.single.local_best - INFO - Optimization finished | best cost: 7811.8291124904235, best pos: [1.85141272e+00 7.33082835e-01 8.68398954e+01 3.49593120e-01
 6.82764738e-08 1.39073626e-07 2.71187388e-07]
2021-02-01 07:37:09,546 - pyswarms.single.local_best - INFO - Optimize for 500 iters with {'c1': 0.1, 'c2': 0.3, 'w': 0.9, 'k': 5, 'p': 2}
2021-02-01 07:37:42,011 - pyswarms.single.local_best - INFO - Optimization finished | best cost: 7535.893941346034, best pos: [1.40125740e+00 6.45166996e-01 9.28044771e+01 4.21102344e-01
 4.57835145e-07 7.82826283e-07 1.86755711e-07]
2021-02-01 07:37:42,082 - pyswarms.single.local_best - INFO - Optimize for 500 iters with {'c1': 0.1, 'c2': 0.3, 'w': 0.9, 'k': 5, 'p': 2}
2021-02-01 07:38:14,647 - pyswarms.single.local_best - INFO - Optimization finished | best cost: 7775.850869743971, best pos: [1.44087833e+00 7.08155125e-01 9.51722735e+01 3.41849371e-01
 7.55192930e-07 2.20406647e-07 7.23580546e-07]
2021-02-01 07:38:14,709 - pyswarms.single.local_best - INFO - Optimize for 500 iters with {'c1': 0.1, 'c2': 0.3, 'w': 0.9, 'k': 5, 'p': 2}
2021-02-01 07:38:48,325 - pyswarms.single.local_best - INFO - Optimization finished | best cost: 7574.275784867981, best pos: [1.07749748e+00 4.76531041e-01 9.03390927e+01 6.71619575e-01
 2.38519842e-07 3.06170580e-07 5.34338617e-07]
2021-02-01 07:38:48,405 - pyswarms.single.local_best - INFO - Optimize for 500 iters with {'c1': 0.1, 'c2': 0.3, 'w': 0.9, 'k': 5, 'p': 2}
2021-02-01 07:39:21,889 - pyswarms.single.local_best - INFO - Optimization finished | best cost: 7491.416468588291, best pos: [1.39175910e+00 5.37974836e-01 9.01337692e+01 5.41219618e-01
 1.87800974e-07 5.00853449e-07 3.87350297e-08]
2021-02-01 07:39:21,964 - pyswarms.single.local_best - INFO - Optimize for 500 iters with {'c1': 0.1, 'c2': 0.3, 'w': 0.9, 'k': 5, 'p': 2}
2021-02-01 07:39:53,165 - pyswarms.single.local_best - INFO - Optimization finished | best cost: 7867.43596216084, best pos: [1.91612178e+00 6.57998103e-01 8.57891664e+01 4.21694371e-01
 2.33894274e-07 2.04825031e-07 1.00712981e-08]
2021-02-01 07:39:53,234 - pyswarms.single.local_best - INFO - Optimize for 500 iters with {'c1': 0.1, 'c2': 0.3, 'w': 0.9, 'k': 5, 'p': 2}
2021-02-01 07:40:26,204 - pyswarms.single.local_best - INFO - Optimization finished | best cost: 7529.808100252296, best pos: [1.41608301e+00 6.36550641e-01 9.12094850e+01 4.33436415e-01
 3.32656399e-07 2.08636031e-07 4.44249717e-07]
2021-02-01 07:40:26,278 - pyswarms.single.local_best - INFO - Optimize for 500 iters with {'c1': 0.1, 'c2': 0.3, 'w': 0.9, 'k': 5, 'p': 2}
2021-02-01 07:40:57,226 - pyswarms.single.local_best - INFO - Optimization finished | best cost: 7663.879478532454, best pos: [1.11141188e+00 4.84094894e-01 9.25523617e+01 6.34241445e-01
 3.58020668e-07 3.58555506e-07 3.64408011e-07]
2021-02-01 07:40:57,286 - pyswarms.single.local_best - INFO - Optimize for 500 iters with {'c1': 0.1, 'c2': 0.3, 'w': 0.9, 'k': 5, 'p': 2}
2021-02-01 07:41:28,549 - pyswarms.single.local_best - INFO - Optimization finished | best cost: 7547.911190576029, best pos: [1.80929558e+00 7.69107934e-01 9.12637682e+01 3.02204137e-01
 4.86205002e-08 4.55909217e-07 2.57030356e-07]
2021-02-01 07:41:28,622 - pyswarms.single.local_best - INFO - Optimize for 500 iters with {'c1': 0.1, 'c2': 0.3, 'w': 0.9, 'k': 5, 'p': 2}
2021-02-01 07:42:02,596 - pyswarms.single.local_best - INFO - Optimization finished | best cost: 7696.8529135777735, best pos: [1.51718962e+00 6.54131325e-01 8.97304454e+01 4.13825268e-01
 5.63560734e-07 3.73170201e-08 3.71476546e-07]
2021-02-01 07:42:02,671 - pyswarms.single.local_best - INFO - Optimize for 500 iters with {'c1': 0.1, 'c2': 0.3, 'w': 0.9, 'k': 5, 'p': 2}
2021-02-01 07:42:35,553 - pyswarms.single.local_best - INFO - Optimization finished | best cost: 7694.148590407722, best pos: [1.87757841e+00 7.11310863e-01 8.87083728e+01 3.63022000e-01
 2.74209077e-07 2.50461407e-07 4.09021830e-08]
2021-02-01 07:42:35,624 - pyswarms.single.local_best - INFO - Optimize for 500 iters with {'c1': 0.1, 'c2': 0.3, 'w': 0.9, 'k': 5, 'p': 2}
2021-02-01 07:43:08,243 - pyswarms.single.local_best - INFO - Optimization finished | best cost: 7691.456291924254, best pos: [1.34195807e+00 6.09336203e-01 9.32367041e+01 4.58632705e-01
 6.83183384e-07 4.30169700e-07 1.95652014e-07]
2021-02-01 07:43:08,302 - pyswarms.single.local_best - INFO - Optimize for 500 iters with {'c1': 0.1, 'c2': 0.3, 'w': 0.9, 'k': 5, 'p': 2}
2021-02-01 07:43:41,377 - pyswarms.single.local_best - INFO - Optimization finished | best cost: 7722.44752039682, best pos: [1.55967145e+00 6.63775807e-01 8.92679724e+01 4.07315716e-01
 4.05668568e-07 5.31530632e-07 1.71156858e-07]
2021-02-01 07:43:41,446 - pyswarms.single.local_best - INFO - Optimize for 500 iters with {'c1': 0.1, 'c2': 0.3, 'w': 0.9, 'k': 5, 'p': 2}
2021-02-01 07:44:14,913 - pyswarms.single.local_best - INFO - Optimization finished | best cost: 7443.106095809053, best pos: [1.54370616e+00 6.35963515e-01 9.01992567e+01 4.28509634e-01
 4.05058179e-07 2.33967920e-07 1.86497999e-07]
2021-02-01 07:44:14,979 - pyswarms.single.local_best - INFO - Optimize for 500 iters with {'c1': 0.1, 'c2': 0.3, 'w': 0.9, 'k': 5, 'p': 2}
2021-02-01 07:44:47,083 - pyswarms.single.local_best - INFO - Optimization finished | best cost: 7686.992570397132, best pos: [1.32348363e+00 5.39711240e-01 8.70847988e+01 5.78450417e-01
 2.94995353e-07 3.43110381e-09 3.95379648e-07]
2021-02-01 07:44:47,159 - pyswarms.single.local_best - INFO - Optimize for 500 iters with {'c1': 0.1, 'c2': 0.3, 'w': 0.9, 'k': 5, 'p': 2}
2021-02-01 07:45:18,918 - pyswarms.single.local_best - INFO - Optimization finished | best cost: 7687.585959207672, best pos: [1.68867775e+00 8.11030863e-01 9.35907886e+01 2.71243195e-01
 5.06088860e-07 1.86172895e-07 5.82953962e-07]
2021-02-01 07:45:18,999 - pyswarms.single.local_best - INFO - Optimize for 500 iters with {'c1': 0.1, 'c2': 0.3, 'w': 0.9, 'k': 5, 'p': 2}
2021-02-01 07:45:50,921 - pyswarms.single.local_best - INFO - Optimization finished | best cost: 7595.726058060229, best pos: [1.70750275e+00 7.60766407e-01 9.11413991e+01 3.17502288e-01
 4.52176092e-07 1.25341659e-07 3.43928726e-07]
2021-02-01 07:45:50,993 - pyswarms.single.local_best - INFO - Optimize for 500 iters with {'c1': 0.1, 'c2': 0.3, 'w': 0.9, 'k': 5, 'p': 2}
2021-02-01 07:46:24,555 - pyswarms.single.local_best - INFO - Optimization finished | best cost: 7449.671124586011, best pos: [1.96641931e+00 8.36559334e-01 9.15207930e+01 2.59172035e-01
 2.78970771e-07 6.57951270e-07 1.00957026e-07]
2021-02-01 07:46:24,625 - pyswarms.single.local_best - INFO - Optimize for 500 iters with {'c1': 0.1, 'c2': 0.3, 'w': 0.9, 'k': 5, 'p': 2}
2021-02-01 07:46:55,565 - pyswarms.single.local_best - INFO - Optimization finished | best cost: 7757.816341784219, best pos: [1.88616325e+00 9.51619052e-01 9.28612800e+01 1.94497345e-01
 3.83137800e-07 4.33540411e-07 7.82596481e-07]
2021-02-01 07:46:55,635 - pyswarms.single.local_best - INFO - Optimize for 500 iters with {'c1': 0.1, 'c2': 0.3, 'w': 0.9, 'k': 5, 'p': 2}
2021-02-01 07:47:27,591 - pyswarms.single.local_best - INFO - Optimization finished | best cost: 7520.869399118346, best pos: [1.84893648e+00 8.13494983e-01 9.06221383e+01 2.78403636e-01
 5.13925431e-07 2.65743575e-07 2.70103256e-07]
2021-02-01 07:47:27,655 - pyswarms.single.local_best - INFO - Optimize for 500 iters with {'c1': 0.1, 'c2': 0.3, 'w': 0.9, 'k': 5, 'p': 2}
2021-02-01 07:47:59,941 - pyswarms.single.local_best - INFO - Optimization finished | best cost: 7364.570849684197, best pos: [1.67693536e+00 7.45012510e-01 9.11690291e+01 3.26542728e-01
 2.81196623e-07 2.92864006e-07 3.69604137e-07]
2021-02-01 07:48:00,002 - pyswarms.single.local_best - INFO - Optimize for 500 iters with {'c1': 0.1, 'c2': 0.3, 'w': 0.9, 'k': 5, 'p': 2}
2021-02-01 07:48:31,826 - pyswarms.single.local_best - INFO - Optimization finished | best cost: 7407.552144005391, best pos: [1.72496181e+00 7.05932307e-01 9.06433480e+01 3.56911854e-01
 1.40048606e-07 3.31936005e-07 1.78508738e-07]
2021-02-01 07:48:31,896 - pyswarms.single.local_best - INFO - Optimize for 500 iters with {'c1': 0.1, 'c2': 0.3, 'w': 0.9, 'k': 5, 'p': 2}
2021-02-01 07:49:04,044 - pyswarms.single.local_best - INFO - Optimization finished | best cost: 7749.135659246638, best pos: [1.74147945e+00 8.79100009e-01 9.52860786e+01 2.26745167e-01
 4.58266946e-07 2.09096454e-07 7.42161643e-07]
2021-02-01 07:49:04,114 - pyswarms.single.local_best - INFO - Optimize for 500 iters with {'c1': 0.1, 'c2': 0.3, 'w': 0.9, 'k': 5, 'p': 2}
2021-02-01 07:49:35,800 - pyswarms.single.local_best - INFO - Optimization finished | best cost: 7229.056176144916, best pos: [1.94792486e+00 8.99018763e-01 9.26221155e+01 2.17614902e-01
 3.17833415e-07 2.02049729e-07 4.48625937e-07]
2021-02-01 07:49:35,866 - pyswarms.single.local_best - INFO - Optimize for 500 iters with {'c1': 0.1, 'c2': 0.3, 'w': 0.9, 'k': 5, 'p': 2}
2021-02-01 07:50:08,119 - pyswarms.single.local_best - INFO - Optimization finished | best cost: 7549.15251020916, best pos: [1.25698558e+00 5.65959249e-01 9.19418319e+01 5.17848533e-01
 4.80897393e-07 5.79473622e-07 2.36624048e-07]
2021-02-01 07:50:08,184 - pyswarms.single.local_best - INFO - Optimize for 500 iters with {'c1': 0.1, 'c2': 0.3, 'w': 0.9, 'k': 5, 'p': 2}
2021-02-01 07:50:39,499 - pyswarms.single.local_best - INFO - Optimization finished | best cost: 7899.445322652768, best pos: [1.15212583e+00 5.46528434e-01 9.40786616e+01 5.39765824e-01
 7.48626869e-09 2.17954842e-07 7.88117152e-07]
2021-02-01 07:50:39,576 - pyswarms.single.local_best - INFO - Optimize for 500 iters with {'c1': 0.1, 'c2': 0.3, 'w': 0.9, 'k': 5, 'p': 2}
2021-02-01 07:51:12,383 - pyswarms.single.local_best - INFO - Optimization finished | best cost: 7529.572610243458, best pos: [1.53054377e+00 6.51393947e-01 9.09151686e+01 4.17158099e-01
 4.22939086e-07 4.29213087e-07 1.22967004e-07]
2021-02-01 07:51:12,445 - pyswarms.single.local_best - INFO - Optimize for 500 iters with {'c1': 0.1, 'c2': 0.3, 'w': 0.9, 'k': 5, 'p': 2}
2021-02-01 07:51:43,174 - pyswarms.single.local_best - INFO - Optimization finished | best cost: 7344.455390803211, best pos: [1.48207719e+00 6.34830226e-01 9.12855686e+01 4.32269240e-01
 5.76499866e-10 1.97738210e-07 3.60184762e-07]
2021-02-01 07:51:43,238 - pyswarms.single.local_best - INFO - Optimize for 500 iters with {'c1': 0.1, 'c2': 0.3, 'w': 0.9, 'k': 5, 'p': 2}
2021-02-01 07:52:16,480 - pyswarms.single.local_best - INFO - Optimization finished | best cost: 7475.522487214043, best pos: [1.31952026e+00 5.55507906e-01 8.94147166e+01 5.44339119e-01
 3.43951158e-07 2.36872825e-07 2.50560637e-07]
2021-02-01 07:52:16,549 - pyswarms.single.local_best - INFO - Optimize for 500 iters with {'c1': 0.1, 'c2': 0.3, 'w': 0.9, 'k': 5, 'p': 2}
2021-02-01 07:52:49,970 - pyswarms.single.local_best - INFO - Optimization finished | best cost: 7628.112625996061, best pos: [1.64686067e+00 6.85586836e-01 9.06293112e+01 3.83665477e-01
 4.36214284e-07 4.08259997e-08 1.99322685e-07]
2021-02-01 07:52:50,037 - pyswarms.single.local_best - INFO - Optimize for 500 iters with {'c1': 0.1, 'c2': 0.3, 'w': 0.9, 'k': 5, 'p': 2}
2021-02-01 07:53:23,293 - pyswarms.single.local_best - INFO - Optimization finished | best cost: 7362.02419291081, best pos: [1.68065180e+00 7.77903451e-01 9.06521663e+01 3.01763228e-01
 6.25646068e-07 5.45292852e-07 4.24524673e-07]
2021-02-01 07:53:23,360 - pyswarms.single.local_best - INFO - Optimize for 500 iters with {'c1': 0.1, 'c2': 0.3, 'w': 0.9, 'k': 5, 'p': 2}
2021-02-01 07:53:54,853 - pyswarms.single.local_best - INFO - Optimization finished | best cost: 7881.090652606549, best pos: [1.58513965e+00 6.10293398e-01 8.69699120e+01 4.78140432e-01
 3.42902300e-07 1.09201726e-07 1.50972122e-07]
2021-02-01 07:53:54,925 - pyswarms.single.local_best - INFO - Optimize for 500 iters with {'c1': 0.1, 'c2': 0.3, 'w': 0.9, 'k': 5, 'p': 2}
2021-02-01 07:54:27,813 - pyswarms.single.local_best - INFO - Optimization finished | best cost: 8082.602449143181, best pos: [1.83158448e+00 7.85773308e-01 8.56464853e+01 3.12284066e-01
 4.98120197e-07 2.97162174e-07 4.02342582e-07]
2021-02-01 07:54:27,879 - pyswarms.single.local_best - INFO - Optimize for 500 iters with {'c1': 0.1, 'c2': 0.3, 'w': 0.9, 'k': 5, 'p': 2}
2021-02-01 07:54:59,621 - pyswarms.single.local_best - INFO - Optimization finished | best cost: 7613.498737397178, best pos: [1.17162658e+00 5.23065113e-01 9.20455207e+01 5.85139323e-01
 1.89285815e-07 4.00588930e-07 3.66986075e-07]
2021-02-01 07:54:59,693 - pyswarms.single.local_best - INFO - Optimize for 500 iters with {'c1': 0.1, 'c2': 0.3, 'w': 0.9, 'k': 5, 'p': 2}
2021-02-01 07:55:32,336 - pyswarms.single.local_best - INFO - Optimization finished | best cost: 7650.729976623612, best pos: [1.30874062e+00 5.81906078e-01 9.16758334e+01 5.08076992e-01
 5.48298679e-07 6.74723039e-08 3.09577523e-07]
2021-02-01 07:55:32,415 - pyswarms.single.local_best - INFO - Optimize for 500 iters with {'c1': 0.1, 'c2': 0.3, 'w': 0.9, 'k': 5, 'p': 2}
2021-02-01 07:56:03,472 - pyswarms.single.local_best - INFO - Optimization finished | best cost: 7719.551134478713, best pos: [1.95850045e+00 6.74480032e-01 8.53234183e+01 3.99693959e-01
 2.42675641e-07 3.01082347e-07 6.19890176e-09]
2021-02-01 07:56:03,541 - pyswarms.single.local_best - INFO - Optimize for 500 iters with {'c1': 0.1, 'c2': 0.3, 'w': 0.9, 'k': 5, 'p': 2}
2021-02-01 07:56:35,344 - pyswarms.single.local_best - INFO - Optimization finished | best cost: 7839.360447625881, best pos: [1.71404908e+00 6.88151518e-01 8.58583564e+01 3.94104883e-01
 3.93225199e-07 4.10412529e-07 1.72299051e-07]
2021-02-01 07:56:35,412 - pyswarms.single.local_best - INFO - Optimize for 500 iters with {'c1': 0.1, 'c2': 0.3, 'w': 0.9, 'k': 5, 'p': 2}
2021-02-01 07:57:06,706 - pyswarms.single.local_best - INFO - Optimization finished | best cost: 7556.85556881296, best pos: [1.54101537e+00 6.53600522e-01 9.08830387e+01 4.09261794e-01
 5.23716508e-07 2.27683517e-07 2.01096817e-07]
2021-02-01 07:57:06,767 - pyswarms.single.local_best - INFO - Optimize for 500 iters with {'c1': 0.1, 'c2': 0.3, 'w': 0.9, 'k': 5, 'p': 2}
2021-02-01 07:57:39,776 - pyswarms.single.local_best - INFO - Optimization finished | best cost: 7609.464785409796, best pos: [1.91410685e+00 8.50881853e-01 9.22099381e+01 2.49112735e-01
 3.11176267e-07 4.63151555e-07 2.46297289e-07]
2021-02-01 07:57:39,834 - pyswarms.single.local_best - INFO - Optimize for 500 iters with {'c1': 0.1, 'c2': 0.3, 'w': 0.9, 'k': 5, 'p': 2}
2021-02-01 07:58:12,350 - pyswarms.single.local_best - INFO - Optimization finished | best cost: 7734.772672787961, best pos: [1.39885252e+00 6.65184094e-01 9.29617088e+01 3.96313510e-01
 3.52790337e-07 3.87813491e-07 5.86693692e-07]
2021-02-01 07:58:12,423 - pyswarms.single.local_best - INFO - Optimize for 500 iters with {'c1': 0.1, 'c2': 0.3, 'w': 0.9, 'k': 5, 'p': 2}
2021-02-01 07:58:44,540 - pyswarms.single.local_best - INFO - Optimization finished | best cost: 7591.769351445046, best pos: [1.80301096e+00 8.36414727e-01 9.27443688e+01 2.59542407e-01
 3.62539735e-07 5.16209091e-07 3.47176675e-07]
2021-02-01 07:58:44,610 - pyswarms.single.local_best - INFO - Optimize for 500 iters with {'c1': 0.1, 'c2': 0.3, 'w': 0.9, 'k': 5, 'p': 2}
2021-02-01 07:59:18,508 - pyswarms.single.local_best - INFO - Optimization finished | best cost: 7416.769372628865, best pos: [1.25623209e+00 5.27591793e-01 8.99293449e+01 5.68113833e-01
 1.80929776e-07 5.94639479e-07 2.62653389e-07]
2021-02-01 07:59:18,582 - pyswarms.single.local_best - INFO - Optimize for 500 iters with {'c1': 0.1, 'c2': 0.3, 'w': 0.9, 'k': 5, 'p': 2}
2021-02-01 07:59:49,690 - pyswarms.single.local_best - INFO - Optimization finished | best cost: 7461.980057094155, best pos: [1.61378999e+00 7.20666408e-01 9.17367477e+01 3.47648643e-01
 3.79008574e-07 4.65434293e-07 2.66599062e-07]
2021-02-01 07:59:49,761 - pyswarms.single.local_best - INFO - Optimize for 500 iters with {'c1': 0.1, 'c2': 0.3, 'w': 0.9, 'k': 5, 'p': 2}
2021-02-01 08:00:21,772 - pyswarms.single.local_best - INFO - Optimization finished | best cost: 7689.973844651918, best pos: [1.12000762e+00 4.89461363e-01 8.95647416e+01 6.54517607e-01
 4.54530038e-07 4.34832899e-07 2.98391113e-07]
2021-02-01 08:00:21,845 - pyswarms.single.local_best - INFO - Optimize for 500 iters with {'c1': 0.1, 'c2': 0.3, 'w': 0.9, 'k': 5, 'p': 2}
2021-02-01 08:00:55,088 - pyswarms.single.local_best - INFO - Optimization finished | best cost: 7558.21935877637, best pos: [1.69082525e+00 7.78458275e-01 9.20004750e+01 2.98337524e-01
 5.69494461e-07 4.24173449e-07 3.70000465e-07]
2021-02-01 08:00:55,155 - pyswarms.single.local_best - INFO - Optimize for 500 iters with {'c1': 0.1, 'c2': 0.3, 'w': 0.9, 'k': 5, 'p': 2}
2021-02-01 08:01:27,226 - pyswarms.single.local_best - INFO - Optimization finished | best cost: 7704.833271847349, best pos: [1.88413464e+00 8.46257764e-01 9.05692636e+01 2.56313016e-01
 6.38307046e-07 2.09010785e-07 3.47758813e-07]
2021-02-01 08:01:27,287 - pyswarms.single.local_best - INFO - Optimize for 500 iters with {'c1': 0.1, 'c2': 0.3, 'w': 0.9, 'k': 5, 'p': 2}
2021-02-01 08:01:59,246 - pyswarms.single.local_best - INFO - Optimization finished | best cost: 7428.7103807052845, best pos: [1.59280460e+00 6.90702371e-01 9.03545359e+01 3.74147070e-01
 3.39390553e-07 3.90621398e-07 2.94494762e-07]
2021-02-01 08:01:59,319 - pyswarms.single.local_best - INFO - Optimize for 500 iters with {'c1': 0.1, 'c2': 0.3, 'w': 0.9, 'k': 5, 'p': 2}
2021-02-01 08:02:31,589 - pyswarms.single.local_best - INFO - Optimization finished | best cost: 8131.151259963131, best pos: [1.92250955e+00 8.45054546e-01 8.23239987e+01 2.90254579e-01
 6.75051475e-07 6.17714303e-07 4.48830044e-07]
2021-02-01 08:02:31,660 - pyswarms.single.local_best - INFO - Optimize for 500 iters with {'c1': 0.1, 'c2': 0.3, 'w': 0.9, 'k': 5, 'p': 2}
2021-02-01 08:03:05,459 - pyswarms.single.local_best - INFO - Optimization finished | best cost: 7643.370942357696, best pos: [1.08623716e+00 5.17412290e-01 9.35195826e+01 5.85887607e-01
 1.43682067e-07 4.34164245e-07 7.49882904e-07]
2021-02-01 08:03:05,533 - pyswarms.single.local_best - INFO - Optimize for 500 iters with {'c1': 0.1, 'c2': 0.3, 'w': 0.9, 'k': 5, 'p': 2}
2021-02-01 08:03:39,722 - pyswarms.single.local_best - INFO - Optimization finished | best cost: 7258.49141800104, best pos: [1.43104722e+00 6.76267766e-01 9.16317660e+01 3.96191114e-01
 2.75599102e-07 2.44204361e-07 5.89712622e-07]
2021-02-01 08:03:39,798 - pyswarms.single.local_best - INFO - Optimize for 500 iters with {'c1': 0.1, 'c2': 0.3, 'w': 0.9, 'k': 5, 'p': 2}
2021-02-01 08:04:11,987 - pyswarms.single.local_best - INFO - Optimization finished | best cost: 7660.455503257948, best pos: [1.20184463e+00 5.19817778e-01 8.85117884e+01 6.01610165e-01
 1.60784901e-07 5.22162428e-07 3.86310607e-07]
2021-02-01 08:04:12,053 - pyswarms.single.local_best - INFO - Optimize for 500 iters with {'c1': 0.1, 'c2': 0.3, 'w': 0.9, 'k': 5, 'p': 2}
2021-02-01 08:04:45,983 - pyswarms.single.local_best - INFO - Optimization finished | best cost: 7655.6416986541135, best pos: [1.64497470e+00 6.80636204e-01 8.90974972e+01 3.89037747e-01
 2.08423369e-07 4.33263658e-07 1.89837183e-07]
2021-02-01 08:04:46,052 - pyswarms.single.local_best - INFO - Optimize for 500 iters with {'c1': 0.1, 'c2': 0.3, 'w': 0.9, 'k': 5, 'p': 2}
2021-02-01 08:05:17,671 - pyswarms.single.local_best - INFO - Optimization finished | best cost: 7417.21825076673, best pos: [1.80673559e+00 8.31895551e-01 9.13111423e+01 2.63350315e-01
 6.93523529e-08 6.25985662e-07 4.45533194e-07]
2021-02-01 08:05:17,742 - pyswarms.single.local_best - INFO - Optimize for 500 iters with {'c1': 0.1, 'c2': 0.3, 'w': 0.9, 'k': 5, 'p': 2}
2021-02-01 08:05:49,181 - pyswarms.single.local_best - INFO - Optimization finished | best cost: 7711.7699948646905, best pos: [1.29837870e+00 5.86828761e-01 9.13729010e+01 5.03631838e-01
 2.64998922e-07 3.82477919e-07 3.22401118e-07]
2021-02-01 08:05:49,250 - pyswarms.single.local_best - INFO - Optimize for 500 iters with {'c1': 0.1, 'c2': 0.3, 'w': 0.9, 'k': 5, 'p': 2}
2021-02-01 08:06:23,576 - pyswarms.single.local_best - INFO - Optimization finished | best cost: 7539.0760145660715, best pos: [1.62905212e+00 7.22931722e-01 9.19006157e+01 3.42208583e-01
 2.98390156e-07 5.01402244e-07 2.71188748e-07]
2021-02-01 08:06:23,647 - pyswarms.single.local_best - INFO - Optimize for 500 iters with {'c1': 0.1, 'c2': 0.3, 'w': 0.9, 'k': 5, 'p': 2}
2021-02-01 08:06:56,336 - pyswarms.single.local_best - INFO - Optimization finished | best cost: 7944.947876898503, best pos: [1.46362988e+00 6.15664688e-01 8.64443773e+01 4.72809625e-01
 1.89465467e-07 3.50071420e-07 4.02091766e-07]
2021-02-01 08:06:56,411 - pyswarms.single.local_best - INFO - Optimize for 500 iters with {'c1': 0.1, 'c2': 0.3, 'w': 0.9, 'k': 5, 'p': 2}
2021-02-01 08:07:30,626 - pyswarms.single.local_best - INFO - Optimization finished | best cost: 7525.420913854256, best pos: [1.47656597e+00 6.26029922e-01 9.13633275e+01 4.38471172e-01
 6.95769797e-07 3.09813966e-07 9.67809705e-08]
2021-02-01 08:07:30,694 - pyswarms.single.local_best - INFO - Optimize for 500 iters with {'c1': 0.1, 'c2': 0.3, 'w': 0.9, 'k': 5, 'p': 2}
2021-02-01 08:08:03,701 - pyswarms.single.local_best - INFO - Optimization finished | best cost: 7641.183838915027, best pos: [1.71197290e+00 7.26354826e-01 9.27994732e+01 3.20648464e-01
 3.71209095e-07 2.75451620e-07 2.63597380e-07]
2021-02-01 08:08:03,765 - pyswarms.single.local_best - INFO - Optimize for 500 iters with {'c1': 0.1, 'c2': 0.3, 'w': 0.9, 'k': 5, 'p': 2}
2021-02-01 08:08:36,368 - pyswarms.single.local_best - INFO - Optimization finished | best cost: 7338.957014189828, best pos: [1.22794811e+00 5.41512798e-01 9.17221633e+01 5.53044238e-01
 4.67620995e-07 4.88320260e-07 2.08478934e-07]
2021-02-01 08:08:36,437 - pyswarms.single.local_best - INFO - Optimize for 500 iters with {'c1': 0.1, 'c2': 0.3, 'w': 0.9, 'k': 5, 'p': 2}
2021-02-01 08:09:09,780 - pyswarms.single.local_best - INFO - Optimization finished | best cost: 7922.453122774063, best pos: [1.94041329e+00 8.31255774e-01 8.75439206e+01 2.69508355e-01
 4.88433010e-07 6.38922675e-07 2.75387619e-07]
2021-02-01 08:09:09,849 - pyswarms.single.local_best - INFO - Optimize for 500 iters with {'c1': 0.1, 'c2': 0.3, 'w': 0.9, 'k': 5, 'p': 2}
2021-02-01 08:09:42,582 - pyswarms.single.local_best - INFO - Optimization finished | best cost: 7439.575415693322, best pos: [1.47179767e+00 6.50737735e-01 9.10837560e+01 4.18859999e-01
 3.61800051e-07 3.78827960e-07 2.81345171e-07]
2021-02-01 08:09:42,658 - pyswarms.single.local_best - INFO - Optimize for 500 iters with {'c1': 0.1, 'c2': 0.3, 'w': 0.9, 'k': 5, 'p': 2}
2021-02-01 08:10:14,777 - pyswarms.single.local_best - INFO - Optimization finished | best cost: 7414.693394577447, best pos: [1.26452514e+00 5.16912934e-01 9.03118074e+01 5.89761178e-01
 2.25092848e-07 8.53589728e-08 3.20502828e-07]
2021-02-01 08:10:14,837 - pyswarms.single.local_best - INFO - Optimize for 500 iters with {'c1': 0.1, 'c2': 0.3, 'w': 0.9, 'k': 5, 'p': 2}
2021-02-01 08:10:47,010 - pyswarms.single.local_best - INFO - Optimization finished | best cost: 7750.039637684785, best pos: [1.98964184e+00 8.61249320e-01 8.80633723e+01 2.56170751e-01
 2.30934468e-07 4.20090631e-07 3.13730058e-07]
2021-02-01 08:10:47,082 - pyswarms.single.local_best - INFO - Optimize for 500 iters with {'c1': 0.1, 'c2': 0.3, 'w': 0.9, 'k': 5, 'p': 2}
2021-02-01 08:11:18,538 - pyswarms.single.local_best - INFO - Optimization finished | best cost: 7513.442844270629, best pos: [1.67365626e+00 7.40832507e-01 9.12563200e+01 3.33731095e-01
 2.53208430e-07 1.53322649e-07 3.56796302e-07]
2021-02-01 08:11:18,595 - pyswarms.single.local_best - INFO - Optimize for 500 iters with {'c1': 0.1, 'c2': 0.3, 'w': 0.9, 'k': 5, 'p': 2}
2021-02-01 08:11:48,949 - pyswarms.single.local_best - INFO - Optimization finished | best cost: 7528.623650548534, best pos: [1.97175112e+00 9.27440518e-01 9.17321873e+01 2.24013362e-01
 4.66662511e-08 1.45651321e-07 3.88077249e-07]
2021-02-01 08:11:49,021 - pyswarms.single.local_best - INFO - Optimize for 500 iters with {'c1': 0.1, 'c2': 0.3, 'w': 0.9, 'k': 5, 'p': 2}
2021-02-01 08:12:22,905 - pyswarms.single.local_best - INFO - Optimization finished | best cost: 7684.425098221591, best pos: [1.62786027e+00 8.05114259e-01 9.35270423e+01 2.78703781e-01
 5.43010503e-07 3.61184281e-08 7.55529614e-07]
2021-02-01 08:12:22,978 - pyswarms.single.local_best - INFO - Optimize for 500 iters with {'c1': 0.1, 'c2': 0.3, 'w': 0.9, 'k': 5, 'p': 2}
2021-02-01 08:12:54,899 - pyswarms.single.local_best - INFO - Optimization finished | best cost: 7794.402173893106, best pos: [1.31164757e+00 5.50385320e-01 8.83706703e+01 5.51573280e-01
 1.91958625e-07 5.20670716e-07 2.50738235e-07]
2021-02-01 08:12:54,985 - pyswarms.single.local_best - INFO - Optimize for 500 iters with {'c1': 0.1, 'c2': 0.3, 'w': 0.9, 'k': 5, 'p': 2}
2021-02-01 08:13:26,170 - pyswarms.single.local_best - INFO - Optimization finished | best cost: 4724.080432923992, best pos: [1.37113329e+00 6.03463938e-01 9.49134440e+01 5.51506336e-01
 1.54280882e-08 1.10585230e-07 1.72318417e-07]
2021-02-01 08:13:26,240 - pyswarms.single.local_best - INFO - Optimize for 500 iters with {'c1': 0.1, 'c2': 0.3, 'w': 0.9, 'k': 5, 'p': 2}
2021-02-01 08:13:57,631 - pyswarms.single.local_best - INFO - Optimization finished | best cost: 4827.999878899787, best pos: [1.85456418e+00 7.38049304e-01 9.31707571e+01 4.04026162e-01
 5.17534661e-08 5.42562498e-08 9.04779228e-08]
2021-02-01 08:13:57,692 - pyswarms.single.local_best - INFO - Optimize for 500 iters with {'c1': 0.1, 'c2': 0.3, 'w': 0.9, 'k': 5, 'p': 2}
2021-02-01 08:14:28,070 - pyswarms.single.local_best - INFO - Optimization finished | best cost: 4857.279142570318, best pos: [1.35390623e+00 6.25025385e-01 9.46436600e+01 5.23655776e-01
 2.06974815e-07 1.66489793e-07 1.72587446e-07]
2021-02-01 08:14:28,136 - pyswarms.single.local_best - INFO - Optimize for 500 iters with {'c1': 0.1, 'c2': 0.3, 'w': 0.9, 'k': 5, 'p': 2}
2021-02-01 08:14:57,891 - pyswarms.single.local_best - INFO - Optimization finished | best cost: 4958.014289684146, best pos: [1.69144293e+00 6.49966022e-01 9.12499939e+01 5.01242583e-01
 2.20421143e-07 5.45290680e-08 5.82529491e-08]
2021-02-01 08:14:57,965 - pyswarms.single.local_best - INFO - Optimize for 500 iters with {'c1': 0.1, 'c2': 0.3, 'w': 0.9, 'k': 5, 'p': 2}
2021-02-01 08:15:28,652 - pyswarms.single.local_best - INFO - Optimization finished | best cost: 4823.367116067119, best pos: [1.70876736e+00 6.32060883e-01 9.17210497e+01 5.14931912e-01
 1.17602047e-07 4.72767090e-08 6.52452783e-08]
2021-02-01 08:15:28,726 - pyswarms.single.local_best - INFO - Optimize for 500 iters with {'c1': 0.1, 'c2': 0.3, 'w': 0.9, 'k': 5, 'p': 2}
2021-02-01 08:15:57,979 - pyswarms.single.local_best - INFO - Optimization finished | best cost: 4738.774089746055, best pos: [1.15567044e+00 5.68924217e-01 9.77856086e+01 5.97231550e-01
 2.17199752e-07 8.81341096e-08 2.51441378e-07]
2021-02-01 08:15:58,041 - pyswarms.single.local_best - INFO - Optimize for 500 iters with {'c1': 0.1, 'c2': 0.3, 'w': 0.9, 'k': 5, 'p': 2}
2021-02-01 08:16:28,368 - pyswarms.single.local_best - INFO - Optimization finished | best cost: 4849.752688090295, best pos: [1.66756679e+00 7.23384093e-01 9.43854069e+01 4.19820329e-01
 1.31404426e-07 2.00427732e-07 6.19828918e-08]
2021-02-01 08:16:28,439 - pyswarms.single.local_best - INFO - Optimize for 500 iters with {'c1': 0.1, 'c2': 0.3, 'w': 0.9, 'k': 5, 'p': 2}
2021-02-01 08:16:58,499 - pyswarms.single.local_best - INFO - Optimization finished | best cost: 4771.603516459345, best pos: [1.59957007e+00 7.24549005e-01 9.41345230e+01 4.16449931e-01
 1.66081460e-07 9.55729665e-08 1.72510501e-07]
2021-02-01 08:16:58,569 - pyswarms.single.local_best - INFO - Optimize for 500 iters with {'c1': 0.1, 'c2': 0.3, 'w': 0.9, 'k': 5, 'p': 2}
2021-02-01 08:17:30,105 - pyswarms.single.local_best - INFO - Optimization finished | best cost: 4801.177770451781, best pos: [1.59098595e+00 6.49362948e-01 9.33209256e+01 4.96507566e-01
 1.10687722e-07 2.53096986e-07 1.31108067e-08]
2021-02-01 08:17:30,173 - pyswarms.single.local_best - INFO - Optimize for 500 iters with {'c1': 0.1, 'c2': 0.3, 'w': 0.9, 'k': 5, 'p': 2}
2021-02-01 08:17:59,840 - pyswarms.single.local_best - INFO - Optimization finished | best cost: 4846.783895451546, best pos: [1.69129003e+00 8.22151133e-01 9.72577157e+01 3.26994309e-01
 1.94786832e-07 1.35735171e-07 1.79726987e-07]
2021-02-01 08:17:59,910 - pyswarms.single.local_best - INFO - Optimize for 500 iters with {'c1': 0.1, 'c2': 0.3, 'w': 0.9, 'k': 5, 'p': 2}
2021-02-01 08:18:29,690 - pyswarms.single.local_best - INFO - Optimization finished | best cost: 4992.103103483745, best pos: [1.51060108e+00 7.03798908e-01 9.62812301e+01 4.31209611e-01
 4.22155301e-08 2.50277798e-07 1.44464093e-07]
2021-02-01 08:18:29,748 - pyswarms.single.local_best - INFO - Optimize for 500 iters with {'c1': 0.1, 'c2': 0.3, 'w': 0.9, 'k': 5, 'p': 2}
2021-02-01 08:19:00,376 - pyswarms.single.local_best - INFO - Optimization finished | best cost: 4627.0910253912625, best pos: [1.35854945e+00 7.01531867e-01 9.88443588e+01 4.30470242e-01
 1.11895390e-07 1.95204355e-07 2.84467499e-07]
2021-02-01 08:19:00,452 - pyswarms.single.local_best - INFO - Optimize for 500 iters with {'c1': 0.1, 'c2': 0.3, 'w': 0.9, 'k': 5, 'p': 2}
2021-02-01 08:19:30,168 - pyswarms.single.local_best - INFO - Optimization finished | best cost: 4742.291027502424, best pos: [1.54704578e+00 7.78619531e-01 9.81347404e+01 3.64308215e-01
 2.58907614e-07 2.58803524e-07 1.45383325e-07]
2021-02-01 08:19:30,245 - pyswarms.single.local_best - INFO - Optimize for 500 iters with {'c1': 0.1, 'c2': 0.3, 'w': 0.9, 'k': 5, 'p': 2}
2021-02-01 08:20:00,160 - pyswarms.single.local_best - INFO - Optimization finished | best cost: 4832.9989408412, best pos: [1.22034539e+00 5.24980675e-01 9.63671632e+01 6.67117352e-01
 1.26923210e-07 1.45328076e-07 6.20437816e-08]
2021-02-01 08:20:00,231 - pyswarms.single.local_best - INFO - Optimize for 500 iters with {'c1': 0.1, 'c2': 0.3, 'w': 0.9, 'k': 5, 'p': 2}
2021-02-01 08:20:30,335 - pyswarms.single.local_best - INFO - Optimization finished | best cost: 4654.815315189111, best pos: [1.73372679e+00 6.98038841e-01 9.32431598e+01 4.48626630e-01
 6.27903680e-08 3.99660816e-08 9.63607249e-08]
2021-02-01 08:20:30,396 - pyswarms.single.local_best - INFO - Optimize for 500 iters with {'c1': 0.1, 'c2': 0.3, 'w': 0.9, 'k': 5, 'p': 2}
2021-02-01 08:21:00,642 - pyswarms.single.local_best - INFO - Optimization finished | best cost: 4877.687834556822, best pos: [1.78946014e+00 7.20733172e-01 9.32863515e+01 4.21835390e-01
 1.29956756e-07 1.07047145e-07 5.43317698e-08]
2021-02-01 08:21:00,711 - pyswarms.single.local_best - INFO - Optimize for 500 iters with {'c1': 0.1, 'c2': 0.3, 'w': 0.9, 'k': 5, 'p': 2}
2021-02-01 08:21:30,453 - pyswarms.single.local_best - INFO - Optimization finished | best cost: 4794.749250315845, best pos: [1.82310439e+00 8.98650794e-01 9.79420298e+01 2.71625271e-01
 1.87877348e-07 1.24470873e-07 1.93239421e-07]
2021-02-01 08:21:30,528 - pyswarms.single.local_best - INFO - Optimize for 500 iters with {'c1': 0.1, 'c2': 0.3, 'w': 0.9, 'k': 5, 'p': 2}
2021-02-01 08:22:00,145 - pyswarms.single.local_best - INFO - Optimization finished | best cost: 4785.815089884393, best pos: [1.85802740e+00 8.96608457e-01 9.78219682e+01 2.77131584e-01
 1.52921578e-07 1.45622087e-07 1.44431239e-07]
2021-02-01 08:22:00,204 - pyswarms.single.local_best - INFO - Optimize for 500 iters with {'c1': 0.1, 'c2': 0.3, 'w': 0.9, 'k': 5, 'p': 2}
2021-02-01 08:22:29,766 - pyswarms.single.local_best - INFO - Optimization finished | best cost: 4668.748661842444, best pos: [1.99538927e+00 9.08865372e-01 9.14663274e+01 2.86425553e-01
 1.79416733e-07 2.12680165e-07 1.56924692e-07]
2021-02-01 08:22:29,837 - pyswarms.single.local_best - INFO - Optimize for 500 iters with {'c1': 0.1, 'c2': 0.3, 'w': 0.9, 'k': 5, 'p': 2}
2021-02-01 08:23:01,571 - pyswarms.single.local_best - INFO - Optimization finished | best cost: 4831.179043471566, best pos: [1.41900815e+00 7.03228706e-01 9.88148849e+01 4.23589269e-01
 1.09266745e-07 2.63537562e-07 1.84224465e-07]
2021-02-01 08:23:01,641 - pyswarms.single.local_best - INFO - Optimize for 500 iters with {'c1': 0.1, 'c2': 0.3, 'w': 0.9, 'k': 5, 'p': 2}
2021-02-01 08:23:30,797 - pyswarms.single.local_best - INFO - Optimization finished | best cost: 4745.963854101078, best pos: [1.92397844e+00 8.26538778e-01 9.37317952e+01 3.31774127e-01
 1.37723251e-07 7.37870724e-08 1.13514130e-07]
2021-02-01 08:23:30,861 - pyswarms.single.local_best - INFO - Optimize for 500 iters with {'c1': 0.1, 'c2': 0.3, 'w': 0.9, 'k': 5, 'p': 2}
2021-02-01 08:24:00,328 - pyswarms.single.local_best - INFO - Optimization finished | best cost: 4759.6915202841255, best pos: [1.56549467e+00 6.64472295e-01 9.21570909e+01 4.79563103e-01
 1.21429858e-07 1.65341427e-07 1.38399262e-07]
2021-02-01 08:24:00,399 - pyswarms.single.local_best - INFO - Optimize for 500 iters with {'c1': 0.1, 'c2': 0.3, 'w': 0.9, 'k': 5, 'p': 2}
2021-02-01 08:24:30,267 - pyswarms.single.local_best - INFO - Optimization finished | best cost: 4803.852876603501, best pos: [1.10100827e+00 5.16062757e-01 9.76131733e+01 6.87635892e-01
 1.28410403e-07 1.31957733e-07 1.58133957e-07]
2021-02-01 08:24:30,336 - pyswarms.single.local_best - INFO - Optimize for 500 iters with {'c1': 0.1, 'c2': 0.3, 'w': 0.9, 'k': 5, 'p': 2}
2021-02-01 08:24:59,343 - pyswarms.single.local_best - INFO - Optimization finished | best cost: 4742.04685341707, best pos: [1.65206320e+00 8.42382519e-01 9.78989986e+01 3.14168056e-01
 1.90033749e-07 1.96138055e-07 2.23898420e-07]
2021-02-01 08:24:59,410 - pyswarms.single.local_best - INFO - Optimize for 500 iters with {'c1': 0.1, 'c2': 0.3, 'w': 0.9, 'k': 5, 'p': 2}
2021-02-01 08:25:29,269 - pyswarms.single.local_best - INFO - Optimization finished | best cost: 4733.216428343971, best pos: [1.19325230e+00 5.84965890e-01 9.79328215e+01 5.71032998e-01
 1.51043427e-07 1.72651688e-07 2.16629297e-07]
2021-02-01 08:25:29,340 - pyswarms.single.local_best - INFO - Optimize for 500 iters with {'c1': 0.1, 'c2': 0.3, 'w': 0.9, 'k': 5, 'p': 2}
2021-02-01 08:26:00,848 - pyswarms.single.local_best - INFO - Optimization finished | best cost: 4877.385307035978, best pos: [1.84214865e+00 9.40672025e-01 9.77576382e+01 2.51016242e-01
 1.37171525e-07 5.87510550e-08 2.66485297e-07]
2021-02-01 08:26:00,915 - pyswarms.single.local_best - INFO - Optimize for 500 iters with {'c1': 0.1, 'c2': 0.3, 'w': 0.9, 'k': 5, 'p': 2}
2021-02-01 08:26:30,692 - pyswarms.single.local_best - INFO - Optimization finished | best cost: 4758.38175502464, best pos: [1.85184008e+00 8.38333848e-01 9.74608935e+01 3.12249528e-01
 3.53383058e-08 1.94104239e-07 9.85324829e-08]
2021-02-01 08:26:30,762 - pyswarms.single.local_best - INFO - Optimize for 500 iters with {'c1': 0.1, 'c2': 0.3, 'w': 0.9, 'k': 5, 'p': 2}
2021-02-01 08:27:00,511 - pyswarms.single.local_best - INFO - Optimization finished | best cost: 4844.807743976635, best pos: [1.54608463e+00 7.61602576e-01 9.80980575e+01 3.75253016e-01
 2.09106436e-07 1.96269231e-07 1.57410140e-07]
2021-02-01 08:27:00,580 - pyswarms.single.local_best - INFO - Optimize for 500 iters with {'c1': 0.1, 'c2': 0.3, 'w': 0.9, 'k': 5, 'p': 2}
2021-02-01 08:27:31,550 - pyswarms.single.local_best - INFO - Optimization finished | best cost: 4835.0279592606275, best pos: [1.92087291e+00 8.44276565e-01 9.49591934e+01 3.13994945e-01
 5.94582519e-08 8.67899547e-09 1.58421524e-07]
2021-02-01 08:27:31,612 - pyswarms.single.local_best - INFO - Optimize for 500 iters with {'c1': 0.1, 'c2': 0.3, 'w': 0.9, 'k': 5, 'p': 2}
2021-02-01 08:28:00,217 - pyswarms.single.local_best - INFO - Optimization finished | best cost: 4856.466113532046, best pos: [1.26014169e+00 5.48450657e-01 9.32124906e+01 6.55822659e-01
 1.46065433e-07 1.40774528e-07 1.03350896e-07]
2021-02-01 08:28:00,287 - pyswarms.single.local_best - INFO - Optimize for 500 iters with {'c1': 0.1, 'c2': 0.3, 'w': 0.9, 'k': 5, 'p': 2}
2021-02-01 08:28:29,453 - pyswarms.single.local_best - INFO - Optimization finished | best cost: 4809.928789362246, best pos: [1.27525787e+00 5.60680587e-01 9.43499039e+01 6.29802598e-01
 1.15286166e-07 1.19152754e-07 1.15499828e-07]
2021-02-01 08:28:29,521 - pyswarms.single.local_best - INFO - Optimize for 500 iters with {'c1': 0.1, 'c2': 0.3, 'w': 0.9, 'k': 5, 'p': 2}
2021-02-01 08:29:01,258 - pyswarms.single.local_best - INFO - Optimization finished | best cost: 4835.801781279041, best pos: [1.42734440e+00 6.68562811e-01 9.76293347e+01 4.61278028e-01
 2.10378049e-07 3.14021785e-08 1.79100452e-07]
2021-02-01 08:29:01,326 - pyswarms.single.local_best - INFO - Optimize for 500 iters with {'c1': 0.1, 'c2': 0.3, 'w': 0.9, 'k': 5, 'p': 2}
2021-02-01 08:29:30,926 - pyswarms.single.local_best - INFO - Optimization finished | best cost: 4889.921779466567, best pos: [1.92290947e+00 7.47883871e-01 9.33683421e+01 3.91895419e-01
 1.40486867e-07 1.18076766e-07 2.85275824e-08]
2021-02-01 08:29:30,992 - pyswarms.single.local_best - INFO - Optimize for 500 iters with {'c1': 0.1, 'c2': 0.3, 'w': 0.9, 'k': 5, 'p': 2}
2021-02-01 08:30:00,354 - pyswarms.single.local_best - INFO - Optimization finished | best cost: 4962.209402145268, best pos: [1.30968689e+00 6.76716999e-01 9.85287956e+01 4.63883583e-01
 6.08164244e-08 1.78579404e-07 2.89580941e-07]
2021-02-01 08:30:00,424 - pyswarms.single.local_best - INFO - Optimize for 500 iters with {'c1': 0.1, 'c2': 0.3, 'w': 0.9, 'k': 5, 'p': 2}
2021-02-01 08:30:30,537 - pyswarms.single.local_best - INFO - Optimization finished | best cost: 4781.693524958653, best pos: [1.14216778e+00 5.49413583e-01 9.83380129e+01 6.23840580e-01
 1.18721459e-07 1.20820010e-07 2.11726487e-07]
2021-02-01 08:30:30,610 - pyswarms.single.local_best - INFO - Optimize for 500 iters with {'c1': 0.1, 'c2': 0.3, 'w': 0.9, 'k': 5, 'p': 2}
2021-02-01 08:30:59,551 - pyswarms.single.local_best - INFO - Optimization finished | best cost: 4963.810700468325, best pos: [1.92813236e+00 8.59453497e-01 9.51361076e+01 3.10517655e-01
 7.58826699e-08 6.72885928e-08 1.21888063e-07]
2021-02-01 08:30:59,620 - pyswarms.single.local_best - INFO - Optimize for 500 iters with {'c1': 0.1, 'c2': 0.3, 'w': 0.9, 'k': 5, 'p': 2}
2021-02-01 08:31:29,945 - pyswarms.single.local_best - INFO - Optimization finished | best cost: 4798.922848029388, best pos: [1.33680025e+00 5.72520305e-01 9.37221323e+01 6.08544990e-01
 1.89062677e-09 1.08512042e-07 1.48035922e-07]
2021-02-01 08:31:30,017 - pyswarms.single.local_best - INFO - Optimize for 500 iters with {'c1': 0.1, 'c2': 0.3, 'w': 0.9, 'k': 5, 'p': 2}
2021-02-01 08:32:02,262 - pyswarms.single.local_best - INFO - Optimization finished | best cost: 4938.015125082217, best pos: [1.71672713e+00 7.47209519e-01 9.71681538e+01 3.72500040e-01
 7.27696570e-08 1.46739865e-07 1.05714073e-07]
2021-02-01 08:32:02,326 - pyswarms.single.local_best - INFO - Optimize for 500 iters with {'c1': 0.1, 'c2': 0.3, 'w': 0.9, 'k': 5, 'p': 2}
2021-02-01 08:32:33,924 - pyswarms.single.local_best - INFO - Optimization finished | best cost: 4958.716004694338, best pos: [1.91203610e+00 7.16907993e-01 9.13240516e+01 4.27645983e-01
 1.09343006e-07 4.79797634e-08 6.74746828e-08]
2021-02-01 08:32:33,993 - pyswarms.single.local_best - INFO - Optimize for 500 iters with {'c1': 0.1, 'c2': 0.3, 'w': 0.9, 'k': 5, 'p': 2}
2021-02-01 08:33:03,061 - pyswarms.single.local_best - INFO - Optimization finished | best cost: 4966.936129467616, best pos: [1.53323516e+00 7.48553965e-01 9.71875693e+01 3.89626078e-01
 1.44045372e-07 1.99689673e-07 1.77663846e-07]
2021-02-01 08:33:03,133 - pyswarms.single.local_best - INFO - Optimize for 500 iters with {'c1': 0.1, 'c2': 0.3, 'w': 0.9, 'k': 5, 'p': 2}
2021-02-01 08:33:33,550 - pyswarms.single.local_best - INFO - Optimization finished | best cost: 4994.811174452624, best pos: [1.50816076e+00 7.21961832e-01 9.72057102e+01 4.14125093e-01
 2.35716779e-07 2.09463178e-07 1.15786036e-07]
2021-02-01 08:33:33,620 - pyswarms.single.local_best - INFO - Optimize for 500 iters with {'c1': 0.1, 'c2': 0.3, 'w': 0.9, 'k': 5, 'p': 2}
2021-02-01 08:34:04,131 - pyswarms.single.local_best - INFO - Optimization finished | best cost: 4822.934485176851, best pos: [1.82423239e+00 6.98819541e-01 9.25012600e+01 4.48936295e-01
 1.28804865e-07 8.04965014e-08 3.15437880e-08]
2021-02-01 08:34:04,199 - pyswarms.single.local_best - INFO - Optimize for 500 iters with {'c1': 0.1, 'c2': 0.3, 'w': 0.9, 'k': 5, 'p': 2}
2021-02-01 08:34:32,500 - pyswarms.single.local_best - INFO - Optimization finished | best cost: 4971.802567107076, best pos: [1.76252730e+00 8.63723669e-01 9.48014202e+01 3.21004122e-01
 1.37036910e-07 2.53843738e-07 1.35081310e-07]
2021-02-01 08:34:32,573 - pyswarms.single.local_best - INFO - Optimize for 500 iters with {'c1': 0.1, 'c2': 0.3, 'w': 0.9, 'k': 5, 'p': 2}
2021-02-01 08:35:02,661 - pyswarms.single.local_best - INFO - Optimization finished | best cost: 4812.136704450044, best pos: [1.57076373e+00 6.33384626e-01 9.26476379e+01 5.11789581e-01
 2.30035336e-08 1.30174636e-07 1.13361251e-07]
2021-02-01 08:35:02,726 - pyswarms.single.local_best - INFO - Optimize for 500 iters with {'c1': 0.1, 'c2': 0.3, 'w': 0.9, 'k': 5, 'p': 2}
2021-02-01 08:35:33,708 - pyswarms.single.local_best - INFO - Optimization finished | best cost: 4940.016148996571, best pos: [1.93876150e+00 7.03626209e-01 9.04586218e+01 4.39260906e-01
 1.36056889e-07 3.46179529e-08 6.92887156e-08]
2021-02-01 08:35:33,781 - pyswarms.single.local_best - INFO - Optimize for 500 iters with {'c1': 0.1, 'c2': 0.3, 'w': 0.9, 'k': 5, 'p': 2}
2021-02-01 08:36:03,804 - pyswarms.single.local_best - INFO - Optimization finished | best cost: 4705.333157890629, best pos: [1.32287298e+00 6.54898240e-01 9.83701154e+01 4.81986447e-01
 2.40624164e-07 1.76554406e-07 1.66139643e-07]
2021-02-01 08:36:03,874 - pyswarms.single.local_best - INFO - Optimize for 500 iters with {'c1': 0.1, 'c2': 0.3, 'w': 0.9, 'k': 5, 'p': 2}
2021-02-01 08:36:33,253 - pyswarms.single.local_best - INFO - Optimization finished | best cost: 4997.63121603522, best pos: [1.77049062e+00 8.51744621e-01 9.77007541e+01 3.04284118e-01
 1.65928106e-07 1.20431066e-07 1.62489822e-07]
2021-02-01 08:36:33,325 - pyswarms.single.local_best - INFO - Optimize for 500 iters with {'c1': 0.1, 'c2': 0.3, 'w': 0.9, 'k': 5, 'p': 2}
2021-02-01 08:37:03,843 - pyswarms.single.local_best - INFO - Optimization finished | best cost: 4996.912538572255, best pos: [1.35977084e+00 6.47493956e-01 9.18188052e+01 5.17506162e-01
 7.29026305e-08 2.11773658e-07 2.86695905e-07]
2021-02-01 08:37:03,910 - pyswarms.single.local_best - INFO - Optimize for 500 iters with {'c1': 0.1, 'c2': 0.3, 'w': 0.9, 'k': 5, 'p': 2}
2021-02-01 08:37:34,109 - pyswarms.single.local_best - INFO - Optimization finished | best cost: 4617.793868849503, best pos: [1.79802574e+00 7.16889699e-01 9.31403165e+01 4.27821474e-01
 8.29514856e-08 1.16980447e-07 5.30755323e-08]
2021-02-01 08:37:34,181 - pyswarms.single.local_best - INFO - Optimize for 500 iters with {'c1': 0.1, 'c2': 0.3, 'w': 0.9, 'k': 5, 'p': 2}
2021-02-01 08:38:06,239 - pyswarms.single.local_best - INFO - Optimization finished | best cost: 4940.696851166835, best pos: [1.20984974e+00 5.88519233e-01 9.79923036e+01 5.65720283e-01
 1.11474758e-07 1.61782768e-07 2.19177219e-07]
2021-02-01 08:38:06,300 - pyswarms.single.local_best - INFO - Optimize for 500 iters with {'c1': 0.1, 'c2': 0.3, 'w': 0.9, 'k': 5, 'p': 2}
2021-02-01 08:38:36,757 - pyswarms.single.local_best - INFO - Optimization finished | best cost: 4718.491369075753, best pos: [1.65841539e+00 6.59090115e-01 9.36735128e+01 4.90471713e-01
 9.53830331e-08 1.26593181e-07 3.21443792e-08]
2021-02-01 08:38:36,835 - pyswarms.single.local_best - INFO - Optimize for 500 iters with {'c1': 0.1, 'c2': 0.3, 'w': 0.9, 'k': 5, 'p': 2}
2021-02-01 08:39:06,396 - pyswarms.single.local_best - INFO - Optimization finished | best cost: 4803.358234916383, best pos: [1.87897479e+00 6.90585866e-01 9.28410418e+01 4.56057914e-01
 1.30350706e-07 8.73955220e-08 4.98477682e-09]
2021-02-01 08:39:06,465 - pyswarms.single.local_best - INFO - Optimize for 500 iters with {'c1': 0.1, 'c2': 0.3, 'w': 0.9, 'k': 5, 'p': 2}
2021-02-01 08:39:35,841 - pyswarms.single.local_best - INFO - Optimization finished | best cost: 4824.946202688879, best pos: [1.36433247e+00 5.82391032e-01 9.48405862e+01 5.90860265e-01
 2.32692826e-07 4.62717377e-08 7.38180036e-08]
2021-02-01 08:39:35,912 - pyswarms.single.local_best - INFO - Optimize for 500 iters with {'c1': 0.1, 'c2': 0.3, 'w': 0.9, 'k': 5, 'p': 2}
2021-02-01 08:40:05,401 - pyswarms.single.local_best - INFO - Optimization finished | best cost: 4926.077842795956, best pos: [1.40063880e+00 6.17600660e-01 9.31494921e+01 5.38008391e-01
 1.69987563e-07 1.39706973e-07 1.58569259e-07]
2021-02-01 08:40:05,467 - pyswarms.single.local_best - INFO - Optimize for 500 iters with {'c1': 0.1, 'c2': 0.3, 'w': 0.9, 'k': 5, 'p': 2}
2021-02-01 08:40:35,303 - pyswarms.single.local_best - INFO - Optimization finished | best cost: 4859.397045017584, best pos: [1.47105524e+00 7.38052783e-01 9.81300576e+01 3.98477386e-01
 1.47401672e-08 1.22736220e-07 2.70361753e-07]
2021-02-01 08:40:35,366 - pyswarms.single.local_best - INFO - Optimize for 500 iters with {'c1': 0.1, 'c2': 0.3, 'w': 0.9, 'k': 5, 'p': 2}
2021-02-01 08:41:04,978 - pyswarms.single.local_best - INFO - Optimization finished | best cost: 4890.20768424231, best pos: [1.41498313e+00 6.97559338e-01 9.81490381e+01 4.34624106e-01
 5.62253874e-08 2.08816374e-07 2.10870767e-07]
2021-02-01 08:41:05,052 - pyswarms.single.local_best - INFO - Optimize for 500 iters with {'c1': 0.1, 'c2': 0.3, 'w': 0.9, 'k': 5, 'p': 2}
2021-02-01 08:41:36,073 - pyswarms.single.local_best - INFO - Optimization finished | best cost: 4954.883723777041, best pos: [1.61987941e+00 7.37570533e-01 9.57119343e+01 4.01180302e-01
 1.11371338e-07 1.28244842e-07 1.39746702e-07]
2021-02-01 08:41:36,142 - pyswarms.single.local_best - INFO - Optimize for 500 iters with {'c1': 0.1, 'c2': 0.3, 'w': 0.9, 'k': 5, 'p': 2}
2021-02-01 08:42:05,179 - pyswarms.single.local_best - INFO - Optimization finished | best cost: 4718.687172943742, best pos: [1.53234618e+00 6.50220715e-01 9.41438724e+01 4.95234668e-01
 1.84647432e-07 2.89340767e-08 1.12480476e-07]
2021-02-01 08:42:05,255 - pyswarms.single.local_best - INFO - Optimize for 500 iters with {'c1': 0.1, 'c2': 0.3, 'w': 0.9, 'k': 5, 'p': 2}
2021-02-01 08:42:35,141 - pyswarms.single.local_best - INFO - Optimization finished | best cost: 4990.211513114887, best pos: [1.78968153e+00 7.18780691e-01 9.18509647e+01 4.25461619e-01
 4.16545445e-08 4.47763061e-08 1.35032495e-07]
2021-02-01 08:42:35,207 - pyswarms.single.local_best - INFO - Optimize for 500 iters with {'c1': 0.1, 'c2': 0.3, 'w': 0.9, 'k': 5, 'p': 2}
2021-02-01 08:43:06,735 - pyswarms.single.local_best - INFO - Optimization finished | best cost: 4862.222937508948, best pos: [1.69693386e+00 7.12443994e-01 9.27152483e+01 4.37694436e-01
 1.63194808e-07 9.61154461e-08 8.85554770e-08]
2021-02-01 08:43:06,806 - pyswarms.single.local_best - INFO - Optimize for 500 iters with {'c1': 0.1, 'c2': 0.3, 'w': 0.9, 'k': 5, 'p': 2}
2021-02-01 08:43:36,953 - pyswarms.single.local_best - INFO - Optimization finished | best cost: 4805.308571798749, best pos: [1.64376016e+00 8.18790292e-01 9.84101265e+01 3.29641885e-01
 1.86822570e-07 1.92893038e-07 1.71160924e-07]
2021-02-01 08:43:37,031 - pyswarms.single.local_best - INFO - Optimize for 500 iters with {'c1': 0.1, 'c2': 0.3, 'w': 0.9, 'k': 5, 'p': 2}
2021-02-01 08:44:08,912 - pyswarms.single.local_best - INFO - Optimization finished | best cost: 4873.395696978019, best pos: [1.52938905e+00 7.18983208e-01 9.60101560e+01 4.20717853e-01
 1.49866569e-07 3.98056033e-08 1.96655646e-07]
2021-02-01 08:44:08,985 - pyswarms.single.local_best - INFO - Optimize for 500 iters with {'c1': 0.1, 'c2': 0.3, 'w': 0.9, 'k': 5, 'p': 2}
2021-02-01 08:44:39,958 - pyswarms.single.local_best - INFO - Optimization finished | best cost: 4847.622980620568, best pos: [1.53600063e+00 6.62197097e-01 9.44633042e+01 4.82677015e-01
 3.34682784e-09 6.15004256e-08 1.59204109e-07]
2021-02-01 08:44:40,033 - pyswarms.single.local_best - INFO - Optimize for 500 iters with {'c1': 0.1, 'c2': 0.3, 'w': 0.9, 'k': 5, 'p': 2}
2021-02-01 08:45:10,077 - pyswarms.single.local_best - INFO - Optimization finished | best cost: 4812.176711734617, best pos: [1.33648830e+00 6.34155815e-01 9.68635899e+01 5.08051572e-01
 1.44374130e-07 1.00609816e-07 2.02216213e-07]
2021-02-01 08:45:10,141 - pyswarms.single.local_best - INFO - Optimize for 500 iters with {'c1': 0.1, 'c2': 0.3, 'w': 0.9, 'k': 5, 'p': 2}
2021-02-01 08:45:38,858 - pyswarms.single.local_best - INFO - Optimization finished | best cost: 4759.093307326293, best pos: [1.64274214e+00 8.85832448e-01 9.87656324e+01 2.88509691e-01
 1.45267922e-07 2.85059153e-07 2.77124546e-07]
2021-02-01 08:45:38,928 - pyswarms.single.local_best - INFO - Optimize for 500 iters with {'c1': 0.1, 'c2': 0.3, 'w': 0.9, 'k': 5, 'p': 2}
2021-02-01 08:46:08,081 - pyswarms.single.local_best - INFO - Optimization finished | best cost: 4870.4145130229135, best pos: [1.95589143e+00 7.95782180e-01 9.33277161e+01 3.56737501e-01
 1.88088351e-07 2.32490026e-07 3.51254018e-09]
2021-02-01 08:46:08,148 - pyswarms.single.local_best - INFO - Optimize for 500 iters with {'c1': 0.1, 'c2': 0.3, 'w': 0.9, 'k': 5, 'p': 2}
2021-02-01 08:46:38,014 - pyswarms.single.local_best - INFO - Optimization finished | best cost: 4663.13516868502, best pos: [1.72415988e+00 6.75753668e-01 9.19277484e+01 4.73352919e-01
 1.71789607e-07 1.64262330e-07 1.86890605e-08]
2021-02-01 08:46:38,084 - pyswarms.single.local_best - INFO - Optimize for 500 iters with {'c1': 0.1, 'c2': 0.3, 'w': 0.9, 'k': 5, 'p': 2}
2021-02-01 08:47:07,968 - pyswarms.single.local_best - INFO - Optimization finished | best cost: 4876.9266116399795, best pos: [1.94058922e+00 8.26846245e-01 9.04257426e+01 3.44125331e-01
 1.35033342e-07 5.86885436e-08 1.64484423e-07]
2021-02-01 08:47:08,038 - pyswarms.single.local_best - INFO - Optimize for 500 iters with {'c1': 0.1, 'c2': 0.3, 'w': 0.9, 'k': 5, 'p': 2}
2021-02-01 08:47:36,232 - pyswarms.single.local_best - INFO - Optimization finished | best cost: 4751.942820602027, best pos: [1.94421542e+00 9.55626446e-01 9.74497204e+01 2.37619478e-01
 2.07000789e-07 2.15321322e-07 1.80303849e-07]
2021-02-01 08:47:36,303 - pyswarms.single.local_best - INFO - Optimize for 500 iters with {'c1': 0.1, 'c2': 0.3, 'w': 0.9, 'k': 5, 'p': 2}
2021-02-01 08:48:07,535 - pyswarms.single.local_best - INFO - Optimization finished | best cost: 4778.209399028169, best pos: [1.74884665e+00 6.92316011e-01 9.29220876e+01 4.48570366e-01
 8.00499196e-08 1.04233189e-07 6.89911997e-08]
2021-02-01 08:48:07,608 - pyswarms.single.local_best - INFO - Optimize for 500 iters with {'c1': 0.1, 'c2': 0.3, 'w': 0.9, 'k': 5, 'p': 2}
2021-02-01 08:48:37,140 - pyswarms.single.local_best - INFO - Optimization finished | best cost: 4772.084283353682, best pos: [1.42935721e+00 5.77453941e-01 9.16837352e+01 6.03335107e-01
 1.77803070e-07 4.41741714e-08 1.11857181e-07]
2021-02-01 08:48:37,210 - pyswarms.single.local_best - INFO - Optimize for 500 iters with {'c1': 0.1, 'c2': 0.3, 'w': 0.9, 'k': 5, 'p': 2}
2021-02-01 08:49:06,827 - pyswarms.single.local_best - INFO - Optimization finished | best cost: 4873.026840473516, best pos: [1.34168264e+00 5.86430350e-01 9.54181529e+01 5.73314454e-01
 9.52167553e-08 1.04480517e-07 1.26249921e-07]
2021-02-01 08:49:06,895 - pyswarms.single.local_best - INFO - Optimize for 500 iters with {'c1': 0.1, 'c2': 0.3, 'w': 0.9, 'k': 5, 'p': 2}
2021-02-01 08:49:37,156 - pyswarms.single.local_best - INFO - Optimization finished | best cost: 4892.965492916337, best pos: [1.45140289e+00 5.83830824e-01 8.89208731e+01 5.96394898e-01
 1.47021658e-07 1.63293911e-07 1.62183078e-07]
2021-02-01 08:49:37,218 - pyswarms.single.local_best - INFO - Optimize for 500 iters with {'c1': 0.1, 'c2': 0.3, 'w': 0.9, 'k': 5, 'p': 2}
2021-02-01 08:50:07,952 - pyswarms.single.local_best - INFO - Optimization finished | best cost: 4896.892052902989, best pos: [1.65197510e+00 7.28214119e-01 9.52150759e+01 4.14880615e-01
 1.53651363e-08 8.35216060e-08 1.41004455e-07]
2021-02-01 08:50:08,022 - pyswarms.single.local_best - INFO - Optimize for 500 iters with {'c1': 0.1, 'c2': 0.3, 'w': 0.9, 'k': 5, 'p': 2}
2021-02-01 08:50:36,821 - pyswarms.single.local_best - INFO - Optimization finished | best cost: 4773.13453943397, best pos: [1.45314776e+00 7.24093952e-01 9.80556316e+01 4.06332329e-01
 2.58445528e-07 2.02555007e-07 1.82683837e-07]
2021-02-01 08:50:36,893 - pyswarms.single.local_best - INFO - Optimize for 500 iters with {'c1': 0.1, 'c2': 0.3, 'w': 0.9, 'k': 5, 'p': 2}
2021-02-01 08:51:07,407 - pyswarms.single.local_best - INFO - Optimization finished | best cost: 4768.8638514552995, best pos: [1.67118109e+00 7.57282726e-01 9.46170487e+01 3.85922316e-01
 1.79459882e-07 1.34362456e-07 1.33131136e-07]
2021-02-01 08:51:07,472 - pyswarms.single.local_best - INFO - Optimize for 500 iters with {'c1': 0.1, 'c2': 0.3, 'w': 0.9, 'k': 5, 'p': 2}
2021-02-01 08:51:36,599 - pyswarms.single.local_best - INFO - Optimization finished | best cost: 4785.0391032153875, best pos: [1.64273974e+00 6.01851710e-01 9.01173710e+01 5.60898122e-01
 2.15028701e-07 8.23950999e-08 3.99463249e-08]
2021-02-01 08:51:36,664 - pyswarms.single.local_best - INFO - Optimize for 500 iters with {'c1': 0.1, 'c2': 0.3, 'w': 0.9, 'k': 5, 'p': 2}
2021-02-01 08:52:07,118 - pyswarms.single.local_best - INFO - Optimization finished | best cost: 4774.50629600472, best pos: [1.31391364e+00 6.21327455e-01 9.50931967e+01 5.29245281e-01
 1.47771886e-07 2.14753747e-07 1.95494769e-07]
2021-02-01 08:52:07,190 - pyswarms.single.local_best - INFO - Optimize for 500 iters with {'c1': 0.1, 'c2': 0.3, 'w': 0.9, 'k': 5, 'p': 2}
2021-02-01 08:52:35,812 - pyswarms.single.local_best - INFO - Optimization finished | best cost: 4747.248719159682, best pos: [1.77546910e+00 9.48025537e-01 9.89844535e+01 2.50276322e-01
 7.40832053e-08 1.72073357e-07 2.88799815e-07]
2021-02-01 08:52:35,880 - pyswarms.single.local_best - INFO - Optimize for 500 iters with {'c1': 0.1, 'c2': 0.3, 'w': 0.9, 'k': 5, 'p': 2}
2021-02-01 08:53:05,625 - pyswarms.single.local_best - INFO - Optimization finished | best cost: 4903.397758771117, best pos: [1.43312228e+00 6.29653336e-01 9.48376413e+01 5.18691537e-01
 1.75596107e-07 1.70413885e-07 8.29696410e-08]
2021-02-01 08:53:05,704 - pyswarms.single.local_best - INFO - Optimize for 500 iters with {'c1': 0.1, 'c2': 0.3, 'w': 0.9, 'k': 5, 'p': 2}
2021-02-01 08:53:35,662 - pyswarms.single.local_best - INFO - Optimization finished | best cost: 4611.005846311451, best pos: [1.65330275e+00 7.80488214e-01 9.72265904e+01 3.59801508e-01
 1.70218263e-07 2.51355827e-07 1.00708007e-07]
2021-02-01 08:53:35,732 - pyswarms.single.local_best - INFO - Optimize for 500 iters with {'c1': 0.1, 'c2': 0.3, 'w': 0.9, 'k': 5, 'p': 2}
2021-02-01 08:54:05,121 - pyswarms.single.local_best - INFO - Optimization finished | best cost: 4653.341675940032, best pos: [1.94857628e+00 7.70657937e-01 9.34219521e+01 3.71165991e-01
 1.72964510e-07 7.90193675e-08 4.83893879e-08]
2021-02-01 08:54:05,201 - pyswarms.single.local_best - INFO - Optimize for 500 iters with {'c1': 0.1, 'c2': 0.3, 'w': 0.9, 'k': 5, 'p': 2}
2021-02-01 08:54:34,624 - pyswarms.single.local_best - INFO - Optimization finished | best cost: 4850.6803090372, best pos: [1.45486267e+00 7.26021766e-01 9.80217633e+01 4.08197214e-01
 2.17148489e-07 1.50409581e-07 2.05133009e-07]
2021-02-01 08:54:34,694 - pyswarms.single.local_best - INFO - Optimize for 500 iters with {'c1': 0.1, 'c2': 0.3, 'w': 0.9, 'k': 5, 'p': 2}
2021-02-01 08:55:05,789 - pyswarms.single.local_best - INFO - Optimization finished | best cost: 4802.220270454828, best pos: [1.49905673e+00 6.00291752e-01 9.34823676e+01 5.53277797e-01
 2.54463382e-07 8.46961073e-08 4.00036370e-08]
2021-02-01 08:55:05,858 - pyswarms.single.local_best - INFO - Optimize for 500 iters with {'c1': 0.1, 'c2': 0.3, 'w': 0.9, 'k': 5, 'p': 2}
2021-02-01 08:55:37,307 - pyswarms.single.local_best - INFO - Optimization finished | best cost: 4667.240075211737, best pos: [1.81511575e+00 7.46123106e-01 9.32830202e+01 3.89686615e-01
 1.31503518e-07 9.88955629e-08 9.71111425e-08]
2021-02-01 08:55:37,372 - pyswarms.single.local_best - INFO - Optimize for 500 iters with {'c1': 0.1, 'c2': 0.3, 'w': 0.9, 'k': 5, 'p': 2}
2021-02-01 08:56:06,726 - pyswarms.single.local_best - INFO - Optimization finished | best cost: 4937.373135724212, best pos: [1.40610464e+00 6.34302243e-01 9.74050256e+01 4.85322852e-01
 9.48999978e-10 1.41314410e-07 2.04685529e-07]
2021-02-01 08:56:06,799 - pyswarms.single.local_best - INFO - Optimize for 500 iters with {'c1': 0.1, 'c2': 0.3, 'w': 0.9, 'k': 5, 'p': 2}
2021-02-01 08:56:37,035 - pyswarms.single.local_best - INFO - Optimization finished | best cost: 5052.97770403638, best pos: [1.84914554e+00 8.20660008e-01 9.41782870e+01 3.35092441e-01
 1.36286244e-07 1.67792728e-07 1.09903491e-07]
2021-02-01 08:56:37,104 - pyswarms.single.local_best - INFO - Optimize for 500 iters with {'c1': 0.1, 'c2': 0.3, 'w': 0.9, 'k': 5, 'p': 2}
2021-02-01 08:57:05,997 - pyswarms.single.local_best - INFO - Optimization finished | best cost: 4853.485504523598, best pos: [1.66281863e+00 7.91907354e-01 9.58772045e+01 3.55104664e-01
 2.18253969e-07 1.98115615e-07 1.46954446e-07]
2021-02-01 08:57:06,064 - pyswarms.single.local_best - INFO - Optimize for 500 iters with {'c1': 0.1, 'c2': 0.3, 'w': 0.9, 'k': 5, 'p': 2}
2021-02-01 08:57:35,630 - pyswarms.single.local_best - INFO - Optimization finished | best cost: 4772.649750910097, best pos: [1.87048334e+00 9.38774144e-01 9.81148742e+01 2.54735040e-01
 2.46829528e-07 1.58391082e-07 1.61248465e-07]
2021-02-01 08:57:35,698 - pyswarms.single.local_best - INFO - Optimize for 500 iters with {'c1': 0.1, 'c2': 0.3, 'w': 0.9, 'k': 5, 'p': 2}
2021-02-01 08:58:06,439 - pyswarms.single.local_best - INFO - Optimization finished | best cost: 4773.7837029164675, best pos: [1.78172997e+00 8.86902728e-01 9.82819312e+01 2.83298109e-01
 5.40574104e-08 2.21682173e-07 1.85949456e-07]
2021-02-01 08:58:06,508 - pyswarms.single.local_best - INFO - Optimize for 500 iters with {'c1': 0.1, 'c2': 0.3, 'w': 0.9, 'k': 5, 'p': 2}
2021-02-01 08:58:37,079 - pyswarms.single.local_best - INFO - Optimization finished | best cost: 4708.102857761963, best pos: [1.30728935e+00 6.52612148e-01 9.85155087e+01 4.80643861e-01
 7.37817862e-08 1.52797378e-07 2.65988553e-07]
2021-02-01 08:58:37,154 - pyswarms.single.local_best - INFO - Optimize for 500 iters with {'c1': 0.1, 'c2': 0.3, 'w': 0.9, 'k': 5, 'p': 2}
2021-02-01 08:59:07,787 - pyswarms.single.local_best - INFO - Optimization finished | best cost: 4753.320470077882, best pos: [1.72207290e+00 8.12198802e-01 9.75666416e+01 3.33832958e-01
 8.34938814e-08 1.49056824e-07 1.48003902e-07]
2021-02-01 08:59:07,850 - pyswarms.single.local_best - INFO - Optimize for 500 iters with {'c1': 0.1, 'c2': 0.3, 'w': 0.9, 'k': 5, 'p': 2}
2021-02-01 08:59:37,893 - pyswarms.single.local_best - INFO - Optimization finished | best cost: 4942.659934919229, best pos: [1.49468628e+00 7.30404965e-01 9.68939185e+01 4.04956733e-01
 9.86301055e-08 9.70909509e-08 2.53893229e-07]
2021-02-01 08:59:37,963 - pyswarms.single.local_best - INFO - Optimize for 500 iters with {'c1': 0.1, 'c2': 0.3, 'w': 0.9, 'k': 5, 'p': 2}
2021-02-01 09:00:08,169 - pyswarms.single.local_best - INFO - Optimization finished | best cost: 4830.604649416722, best pos: [1.50165639e+00 6.25357462e-01 9.28124511e+01 5.21484802e-01
 8.74230647e-08 1.37070377e-07 1.30081183e-07]
2021-02-01 09:00:08,241 - pyswarms.single.local_best - INFO - Optimize for 500 iters with {'c1': 0.1, 'c2': 0.3, 'w': 0.9, 'k': 5, 'p': 2}
2021-02-01 09:00:38,263 - pyswarms.single.local_best - INFO - Optimization finished | best cost: 4869.317689905278, best pos: [1.88019948e+00 7.37128609e-01 9.35019139e+01 4.03125643e-01
 7.83544457e-08 7.70508830e-08 5.96375978e-08]
2021-02-01 09:00:38,335 - pyswarms.single.local_best - INFO - Optimize for 500 iters with {'c1': 0.1, 'c2': 0.3, 'w': 0.9, 'k': 5, 'p': 2}
2021-02-01 09:01:10,732 - pyswarms.single.local_best - INFO - Optimization finished | best cost: 4863.219673419032, best pos: [1.27451737e+00 5.53519817e-01 9.29958026e+01 6.27418099e-01
 2.08585873e-07 2.08902862e-07 1.08418658e-07]
2021-02-01 09:01:10,804 - pyswarms.single.local_best - INFO - Optimize for 500 iters with {'c1': 0.1, 'c2': 0.3, 'w': 0.9, 'k': 5, 'p': 2}
2021-02-01 09:01:42,227 - pyswarms.single.local_best - INFO - Optimization finished | best cost: 4706.076586518966, best pos: [1.45609932e+00 6.67665676e-01 9.62664569e+01 4.74239121e-01
 1.74802227e-07 1.40920141e-07 1.08543214e-07]
2021-02-01 09:01:42,285 - pyswarms.single.local_best - INFO - Optimize for 500 iters with {'c1': 0.1, 'c2': 0.3, 'w': 0.9, 'k': 5, 'p': 2}
2021-02-01 09:02:13,354 - pyswarms.single.local_best - INFO - Optimization finished | best cost: 4915.3222753449345, best pos: [1.94173949e+00 9.90325796e-01 9.80011636e+01 2.30232586e-01
 1.32180507e-07 1.81368814e-07 1.85004621e-07]
2021-02-01 09:02:13,427 - pyswarms.single.local_best - INFO - Optimize for 500 iters with {'c1': 0.1, 'c2': 0.3, 'w': 0.9, 'k': 5, 'p': 2}
2021-02-01 09:02:44,189 - pyswarms.single.local_best - INFO - Optimization finished | best cost: 4801.576237973407, best pos: [1.50379577e+00 6.11366685e-01 9.41952939e+01 5.38381465e-01
 1.24187417e-07 4.35668179e-09 1.15443152e-07]
2021-02-01 09:02:44,265 - pyswarms.single.local_best - INFO - Optimize for 500 iters with {'c1': 0.1, 'c2': 0.3, 'w': 0.9, 'k': 5, 'p': 2}
2021-02-01 09:03:15,569 - pyswarms.single.local_best - INFO - Optimization finished | best cost: 4820.253273436943, best pos: [1.22619791e+00 5.85730295e-01 9.68836120e+01 5.77463453e-01
 2.80460810e-07 1.65767753e-07 1.25809689e-07]
2021-02-01 09:03:15,651 - pyswarms.single.local_best - INFO - Optimize for 500 iters with {'c1': 0.1, 'c2': 0.3, 'w': 0.9, 'k': 5, 'p': 2}
2021-02-01 09:03:44,903 - pyswarms.single.local_best - INFO - Optimization finished | best cost: 756.671093884947, best pos: [1.44590052e+00 8.09980522e-01 1.35218326e+02 2.36456578e-01
 1.32881985e-06 2.66619715e-06 1.55148466e-07]
2021-02-01 09:03:44,972 - pyswarms.single.local_best - INFO - Optimize for 500 iters with {'c1': 0.1, 'c2': 0.3, 'w': 0.9, 'k': 5, 'p': 2}
2021-02-01 09:04:14,200 - pyswarms.single.local_best - INFO - Optimization finished | best cost: 684.0034632347846, best pos: [1.38517583e+00 8.14821195e-01 1.33676746e+02 2.88905802e-01
 3.26394298e-08 2.24897889e-07 5.97147469e-07]
2021-02-01 09:04:14,270 - pyswarms.single.local_best - INFO - Optimize for 500 iters with {'c1': 0.1, 'c2': 0.3, 'w': 0.9, 'k': 5, 'p': 2}
2021-02-01 09:04:42,774 - pyswarms.single.local_best - INFO - Optimization finished | best cost: 694.6606184306524, best pos: [1.15942787e+00 8.39312618e-01 1.27241186e+02 3.94211295e-01
 1.40242444e-06 1.09975799e-06 1.06945208e-07]
2021-02-01 09:04:42,846 - pyswarms.single.local_best - INFO - Optimize for 500 iters with {'c1': 0.1, 'c2': 0.3, 'w': 0.9, 'k': 5, 'p': 2}
2021-02-01 09:05:12,225 - pyswarms.single.local_best - INFO - Optimization finished | best cost: 716.4810298388142, best pos: [1.71647967e+00 9.62325136e-01 1.35367417e+02 1.48071060e-01
 3.11080533e-07 1.18376902e-06 7.99282591e-07]
2021-02-01 09:05:12,292 - pyswarms.single.local_best - INFO - Optimize for 500 iters with {'c1': 0.1, 'c2': 0.3, 'w': 0.9, 'k': 5, 'p': 2}
2021-02-01 09:05:42,551 - pyswarms.single.local_best - INFO - Optimization finished | best cost: 688.7257342004475, best pos: [1.11518892e+00 7.85512019e-01 1.27986904e+02 4.32975010e-01
 3.30006404e-07 1.67371502e-06 4.87931979e-08]
2021-02-01 09:05:42,617 - pyswarms.single.local_best - INFO - Optimize for 500 iters with {'c1': 0.1, 'c2': 0.3, 'w': 0.9, 'k': 5, 'p': 2}
2021-02-01 09:06:12,214 - pyswarms.single.local_best - INFO - Optimization finished | best cost: 644.5614133395703, best pos: [1.71218021e+00 1.22154146e+00 1.27534168e+02 1.63702833e-01
 1.26671337e-06 2.70871108e-06 1.84488921e-07]
2021-02-01 09:06:12,283 - pyswarms.single.local_best - INFO - Optimize for 500 iters with {'c1': 0.1, 'c2': 0.3, 'w': 0.9, 'k': 5, 'p': 2}
2021-02-01 09:06:41,587 - pyswarms.single.local_best - INFO - Optimization finished | best cost: 676.4319025306081, best pos: [1.60361670e+00 1.08382863e+00 1.30875477e+02 2.05267686e-01
 1.48403639e-06 1.81906984e-06 2.63596591e-09]
2021-02-01 09:06:41,659 - pyswarms.single.local_best - INFO - Optimize for 500 iters with {'c1': 0.1, 'c2': 0.3, 'w': 0.9, 'k': 5, 'p': 2}
2021-02-01 09:07:10,947 - pyswarms.single.local_best - INFO - Optimization finished | best cost: 754.350287544456, best pos: [1.14627016e+00 8.32891037e-01 1.28812349e+02 4.26085587e-01
 4.66523904e-07 2.05521139e-07 4.09828835e-07]
2021-02-01 09:07:11,010 - pyswarms.single.local_best - INFO - Optimize for 500 iters with {'c1': 0.1, 'c2': 0.3, 'w': 0.9, 'k': 5, 'p': 2}
2021-02-01 09:07:40,767 - pyswarms.single.local_best - INFO - Optimization finished | best cost: 722.807821283774, best pos: [1.67990539e+00 1.16140048e+00 1.31071005e+02 1.66087569e-01
 2.25120068e-06 2.26128353e-06 1.56977931e-07]
2021-02-01 09:07:40,837 - pyswarms.single.local_best - INFO - Optimize for 500 iters with {'c1': 0.1, 'c2': 0.3, 'w': 0.9, 'k': 5, 'p': 2}
2021-02-01 09:08:09,592 - pyswarms.single.local_best - INFO - Optimization finished | best cost: 751.4135306921929, best pos: [9.24743468e-01 6.71223018e-01 1.27174481e+02 5.70081448e-01
 6.24305889e-07 2.38695311e-07 7.29714991e-07]
2021-02-01 09:08:09,663 - pyswarms.single.local_best - INFO - Optimize for 500 iters with {'c1': 0.1, 'c2': 0.3, 'w': 0.9, 'k': 5, 'p': 2}
2021-02-01 09:08:40,302 - pyswarms.single.local_best - INFO - Optimization finished | best cost: 756.0293228802822, best pos: [1.88638485e+00 1.45492434e+00 1.27766467e+02 1.35953740e-01
 7.14300332e-07 1.92682750e-06 1.94470026e-07]
2021-02-01 09:08:40,381 - pyswarms.single.local_best - INFO - Optimize for 500 iters with {'c1': 0.1, 'c2': 0.3, 'w': 0.9, 'k': 5, 'p': 2}
2021-02-01 09:09:08,494 - pyswarms.single.local_best - INFO - Optimization finished | best cost: 691.9831068554903, best pos: [1.86431249e+00 1.38075552e+00 1.31041616e+02 1.10751773e-01
 2.08143294e-06 2.66453094e-06 3.63042718e-07]
2021-02-01 09:09:08,557 - pyswarms.single.local_best - INFO - Optimize for 500 iters with {'c1': 0.1, 'c2': 0.3, 'w': 0.9, 'k': 5, 'p': 2}
2021-02-01 09:09:37,355 - pyswarms.single.local_best - INFO - Optimization finished | best cost: 711.181550325886, best pos: [1.22690518e+00 8.68556896e-01 1.27459246e+02 3.56632005e-01
 1.86394329e-06 2.85975610e-07 3.43330500e-07]
2021-02-01 09:09:37,421 - pyswarms.single.local_best - INFO - Optimize for 500 iters with {'c1': 0.1, 'c2': 0.3, 'w': 0.9, 'k': 5, 'p': 2}
2021-02-01 09:10:06,331 - pyswarms.single.local_best - INFO - Optimization finished | best cost: 695.0979651439953, best pos: [1.50907601e+00 8.71726390e-01 1.27944287e+02 2.81663273e-01
 8.42380965e-07 1.47422918e-07 1.62696829e-07]
2021-02-01 09:10:06,396 - pyswarms.single.local_best - INFO - Optimize for 500 iters with {'c1': 0.1, 'c2': 0.3, 'w': 0.9, 'k': 5, 'p': 2}
2021-02-01 09:10:34,585 - pyswarms.single.local_best - INFO - Optimization finished | best cost: 714.9287277280769, best pos: [1.70578892e+00 1.14376735e+00 1.30360768e+02 1.73331302e-01
 1.11295458e-06 1.82708814e-06 2.00034868e-07]
2021-02-01 09:10:34,658 - pyswarms.single.local_best - INFO - Optimize for 500 iters with {'c1': 0.1, 'c2': 0.3, 'w': 0.9, 'k': 5, 'p': 2}
2021-02-01 09:11:05,044 - pyswarms.single.local_best - INFO - Optimization finished | best cost: 678.165086159972, best pos: [1.57584687e+00 7.96147026e-01 1.35281314e+02 1.98834660e-01
 3.27748827e-07 2.75568403e-06 2.92663775e-07]
2021-02-01 09:11:05,104 - pyswarms.single.local_best - INFO - Optimize for 500 iters with {'c1': 0.1, 'c2': 0.3, 'w': 0.9, 'k': 5, 'p': 2}
2021-02-01 09:11:35,671 - pyswarms.single.local_best - INFO - Optimization finished | best cost: 723.1397234376813, best pos: [1.26903517e+00 9.16997910e-01 1.29355279e+02 3.26505536e-01
 1.88051881e-06 8.39530758e-07 1.23043579e-07]
2021-02-01 09:11:35,744 - pyswarms.single.local_best - INFO - Optimize for 500 iters with {'c1': 0.1, 'c2': 0.3, 'w': 0.9, 'k': 5, 'p': 2}
2021-02-01 09:12:05,060 - pyswarms.single.local_best - INFO - Optimization finished | best cost: 703.2351499809807, best pos: [1.78268706e+00 1.38374001e+00 1.29376905e+02 1.51404520e-01
 5.83255238e-07 4.03104292e-06 3.11395067e-08]
2021-02-01 09:12:05,128 - pyswarms.single.local_best - INFO - Optimize for 500 iters with {'c1': 0.1, 'c2': 0.3, 'w': 0.9, 'k': 5, 'p': 2}
2021-02-01 09:12:34,932 - pyswarms.single.local_best - INFO - Optimization finished | best cost: 737.8325494135482, best pos: [1.16030091e+00 7.90290241e-01 1.27287329e+02 4.35347368e-01
 2.13961164e-07 9.72660379e-07 7.96684322e-08]
2021-02-01 09:12:35,001 - pyswarms.single.local_best - INFO - Optimize for 500 iters with {'c1': 0.1, 'c2': 0.3, 'w': 0.9, 'k': 5, 'p': 2}
2021-02-01 09:13:04,361 - pyswarms.single.local_best - INFO - Optimization finished | best cost: 685.3052448962214, best pos: [1.34643911e+00 1.00357936e+00 1.26836330e+02 2.80021318e-01
 2.50245657e-06 1.76730487e-06 7.22022088e-08]
2021-02-01 09:13:04,434 - pyswarms.single.local_best - INFO - Optimize for 500 iters with {'c1': 0.1, 'c2': 0.3, 'w': 0.9, 'k': 5, 'p': 2}
2021-02-01 09:13:33,623 - pyswarms.single.local_best - INFO - Optimization finished | best cost: 694.5130476913165, best pos: [1.28356692e+00 8.89884098e-01 1.28670545e+02 3.16694403e-01
 6.30178522e-07 8.74624583e-07 6.37676001e-07]
2021-02-01 09:13:33,693 - pyswarms.single.local_best - INFO - Optimize for 500 iters with {'c1': 0.1, 'c2': 0.3, 'w': 0.9, 'k': 5, 'p': 2}
2021-02-01 09:14:03,938 - pyswarms.single.local_best - INFO - Optimization finished | best cost: 735.4427465455587, best pos: [1.70319662e+00 1.23892005e+00 1.28353080e+02 1.98582824e-01
 8.18055169e-07 6.49665591e-07 1.32734262e-07]
2021-02-01 09:14:04,008 - pyswarms.single.local_best - INFO - Optimize for 500 iters with {'c1': 0.1, 'c2': 0.3, 'w': 0.9, 'k': 5, 'p': 2}
2021-02-01 09:14:33,103 - pyswarms.single.local_best - INFO - Optimization finished | best cost: 730.8615949571595, best pos: [1.01532584e+00 7.33582856e-01 1.27892623e+02 4.67679067e-01
 2.82898393e-06 7.77623402e-07 9.56719551e-09]
2021-02-01 09:14:33,177 - pyswarms.single.local_best - INFO - Optimize for 500 iters with {'c1': 0.1, 'c2': 0.3, 'w': 0.9, 'k': 5, 'p': 2}
2021-02-01 09:15:03,108 - pyswarms.single.local_best - INFO - Optimization finished | best cost: 747.9394047751498, best pos: [1.17954349e+00 8.73153358e-01 1.27851243e+02 3.61636272e-01
 2.09777392e-06 1.49074109e-06 5.21456029e-08]
2021-02-01 09:15:03,173 - pyswarms.single.local_best - INFO - Optimize for 500 iters with {'c1': 0.1, 'c2': 0.3, 'w': 0.9, 'k': 5, 'p': 2}
2021-02-01 09:15:32,623 - pyswarms.single.local_best - INFO - Optimization finished | best cost: 699.9936433503489, best pos: [1.32820899e+00 8.42204189e-01 1.29286858e+02 3.31333733e-01
 6.02961317e-07 9.34444066e-07 1.19334933e-07]
2021-02-01 09:15:32,697 - pyswarms.single.local_best - INFO - Optimize for 500 iters with {'c1': 0.1, 'c2': 0.3, 'w': 0.9, 'k': 5, 'p': 2}
2021-02-01 09:16:02,410 - pyswarms.single.local_best - INFO - Optimization finished | best cost: 799.7366575987461, best pos: [1.24022499e+00 8.83310365e-01 1.28911318e+02 3.36421493e-01
 2.68535594e-06 4.58099298e-07 1.56650170e-07]
2021-02-01 09:16:02,483 - pyswarms.single.local_best - INFO - Optimize for 500 iters with {'c1': 0.1, 'c2': 0.3, 'w': 0.9, 'k': 5, 'p': 2}
2021-02-01 09:16:31,457 - pyswarms.single.local_best - INFO - Optimization finished | best cost: 705.9295133328342, best pos: [8.11871135e-01 4.92692402e-01 1.34235040e+02 6.50820812e-01
 7.66992856e-07 3.71952025e-07 1.01979782e-06]
2021-02-01 09:16:31,526 - pyswarms.single.local_best - INFO - Optimize for 500 iters with {'c1': 0.1, 'c2': 0.3, 'w': 0.9, 'k': 5, 'p': 2}
2021-02-01 09:17:02,741 - pyswarms.single.local_best - INFO - Optimization finished | best cost: 683.10175878233, best pos: [1.56026576e+00 1.00269383e+00 1.28563962e+02 2.24938554e-01
 1.57067911e-06 1.42986115e-06 4.07171856e-08]
2021-02-01 09:17:02,810 - pyswarms.single.local_best - INFO - Optimize for 500 iters with {'c1': 0.1, 'c2': 0.3, 'w': 0.9, 'k': 5, 'p': 2}
2021-02-01 09:17:30,918 - pyswarms.single.local_best - INFO - Optimization finished | best cost: 722.4962289162967, best pos: [8.55863621e-01 6.68780341e-01 1.26253638e+02 5.86432879e-01
 1.66288312e-06 1.71772945e-06 4.07869888e-07]
2021-02-01 09:17:30,992 - pyswarms.single.local_best - INFO - Optimize for 500 iters with {'c1': 0.1, 'c2': 0.3, 'w': 0.9, 'k': 5, 'p': 2}
2021-02-01 09:18:01,115 - pyswarms.single.local_best - INFO - Optimization finished | best cost: 687.449940064693, best pos: [1.16825348e+00 8.14400467e-01 1.28782240e+02 3.73853195e-01
 1.90775557e-06 6.57376605e-07 3.13765599e-07]
2021-02-01 09:18:01,188 - pyswarms.single.local_best - INFO - Optimize for 500 iters with {'c1': 0.1, 'c2': 0.3, 'w': 0.9, 'k': 5, 'p': 2}
2021-02-01 09:18:30,850 - pyswarms.single.local_best - INFO - Optimization finished | best cost: 716.4580866344892, best pos: [1.33067276e+00 9.63383790e-01 1.27836162e+02 3.00015779e-01
 1.26742151e-06 5.78167620e-07 4.30399527e-07]
2021-02-01 09:18:30,921 - pyswarms.single.local_best - INFO - Optimize for 500 iters with {'c1': 0.1, 'c2': 0.3, 'w': 0.9, 'k': 5, 'p': 2}
2021-02-01 09:19:01,330 - pyswarms.single.local_best - INFO - Optimization finished | best cost: 691.8864775995617, best pos: [1.33699578e+00 9.71874480e-01 1.26586108e+02 3.09949597e-01
 6.53142363e-07 9.30151580e-07 3.45945189e-07]
2021-02-01 09:19:01,400 - pyswarms.single.local_best - INFO - Optimize for 500 iters with {'c1': 0.1, 'c2': 0.3, 'w': 0.9, 'k': 5, 'p': 2}
2021-02-01 09:19:30,073 - pyswarms.single.local_best - INFO - Optimization finished | best cost: 723.6862586310806, best pos: [1.91716072e+00 1.29628286e+00 1.27621467e+02 1.52335214e-01
 2.96226603e-08 1.42403726e-06 1.51729609e-07]
2021-02-01 09:19:30,143 - pyswarms.single.local_best - INFO - Optimize for 500 iters with {'c1': 0.1, 'c2': 0.3, 'w': 0.9, 'k': 5, 'p': 2}
2021-02-01 09:19:59,613 - pyswarms.single.local_best - INFO - Optimization finished | best cost: 707.2514061576348, best pos: [1.63601407e+00 1.25150524e+00 1.28421302e+02 1.87220220e-01
 2.77379175e-06 3.99160714e-07 1.03048115e-07]
2021-02-01 09:19:59,685 - pyswarms.single.local_best - INFO - Optimize for 500 iters with {'c1': 0.1, 'c2': 0.3, 'w': 0.9, 'k': 5, 'p': 2}
2021-02-01 09:20:30,526 - pyswarms.single.local_best - INFO - Optimization finished | best cost: 705.6908568205238, best pos: [1.19815190e+00 8.84666200e-01 1.26447625e+02 3.66864011e-01
 2.28960256e-06 5.35617900e-07 1.09766256e-07]
2021-02-01 09:20:30,599 - pyswarms.single.local_best - INFO - Optimize for 500 iters with {'c1': 0.1, 'c2': 0.3, 'w': 0.9, 'k': 5, 'p': 2}
2021-02-01 09:21:00,063 - pyswarms.single.local_best - INFO - Optimization finished | best cost: 705.5822768132947, best pos: [1.08314232e+00 8.02075450e-01 1.29819241e+02 4.22830860e-01
 2.22567053e-06 7.71800395e-07 1.04316922e-07]
2021-02-01 09:21:00,133 - pyswarms.single.local_best - INFO - Optimize for 500 iters with {'c1': 0.1, 'c2': 0.3, 'w': 0.9, 'k': 5, 'p': 2}
2021-02-01 09:21:28,591 - pyswarms.single.local_best - INFO - Optimization finished | best cost: 691.2738143277284, best pos: [1.85802379e+00 9.54764273e-01 1.35865315e+02 1.22322582e-01
 2.46934788e-07 1.90909675e-06 5.24879885e-07]
2021-02-01 09:21:28,665 - pyswarms.single.local_best - INFO - Optimize for 500 iters with {'c1': 0.1, 'c2': 0.3, 'w': 0.9, 'k': 5, 'p': 2}
2021-02-01 09:21:55,705 - pyswarms.single.local_best - INFO - Optimization finished | best cost: 664.0886946262756, best pos: [1.29639992e+00 9.73707274e-01 1.27113155e+02 3.03214153e-01
 3.49695325e-08 1.08555657e-06 8.48903875e-07]
2021-02-01 09:21:55,782 - pyswarms.single.local_best - INFO - Optimize for 500 iters with {'c1': 0.1, 'c2': 0.3, 'w': 0.9, 'k': 5, 'p': 2}
2021-02-01 09:22:25,405 - pyswarms.single.local_best - INFO - Optimization finished | best cost: 672.7960535677652, best pos: [1.39618609e+00 8.79592528e-01 1.30397361e+02 2.83782775e-01
 1.28189382e-06 4.90140975e-07 2.63456497e-07]
2021-02-01 09:22:25,473 - pyswarms.single.local_best - INFO - Optimize for 500 iters with {'c1': 0.1, 'c2': 0.3, 'w': 0.9, 'k': 5, 'p': 2}
2021-02-01 09:22:56,376 - pyswarms.single.local_best - INFO - Optimization finished | best cost: 684.3169575518688, best pos: [1.06570141e+00 5.47246572e-01 1.35629257e+02 4.24484175e-01
 2.70799595e-06 3.82841729e-07 1.98104818e-07]
2021-02-01 09:22:56,443 - pyswarms.single.local_best - INFO - Optimize for 500 iters with {'c1': 0.1, 'c2': 0.3, 'w': 0.9, 'k': 5, 'p': 2}
2021-02-01 09:23:25,815 - pyswarms.single.local_best - INFO - Optimization finished | best cost: 703.73632085406, best pos: [1.92876606e+00 9.74424290e-01 1.35343858e+02 1.30921208e-01
 1.90039776e-06 1.53978770e-07 3.25906642e-08]
2021-02-01 09:23:25,888 - pyswarms.single.local_best - INFO - Optimize for 500 iters with {'c1': 0.1, 'c2': 0.3, 'w': 0.9, 'k': 5, 'p': 2}
2021-02-01 09:23:53,472 - pyswarms.single.local_best - INFO - Optimization finished | best cost: 732.3600049573666, best pos: [9.98067626e-01 6.64590036e-01 1.30672147e+02 4.73392185e-01
 1.42249917e-06 1.97665983e-06 9.15343139e-08]
2021-02-01 09:23:53,539 - pyswarms.single.local_best - INFO - Optimize for 500 iters with {'c1': 0.1, 'c2': 0.3, 'w': 0.9, 'k': 5, 'p': 2}
2021-02-01 09:24:22,681 - pyswarms.single.local_best - INFO - Optimization finished | best cost: 693.5731744348448, best pos: [1.19501059e+00 8.49780928e-01 1.25664146e+02 3.85175894e-01
 7.93657827e-08 5.22174764e-07 6.55441339e-07]
2021-02-01 09:24:22,759 - pyswarms.single.local_best - INFO - Optimize for 500 iters with {'c1': 0.1, 'c2': 0.3, 'w': 0.9, 'k': 5, 'p': 2}
2021-02-01 09:24:51,878 - pyswarms.single.local_best - INFO - Optimization finished | best cost: 787.8390991301907, best pos: [1.44685396e+00 1.00361061e+00 1.28163347e+02 2.69211176e-01
 2.38244593e-07 1.11973921e-06 3.53693087e-07]
2021-02-01 09:24:51,958 - pyswarms.single.local_best - INFO - Optimize for 500 iters with {'c1': 0.1, 'c2': 0.3, 'w': 0.9, 'k': 5, 'p': 2}
2021-02-01 09:25:21,312 - pyswarms.single.local_best - INFO - Optimization finished | best cost: 686.5103807748118, best pos: [1.70685211e+00 1.21113379e+00 1.31409131e+02 1.67134217e-01
 7.37477472e-07 1.50557173e-06 3.56182878e-07]
2021-02-01 09:25:21,383 - pyswarms.single.local_best - INFO - Optimize for 500 iters with {'c1': 0.1, 'c2': 0.3, 'w': 0.9, 'k': 5, 'p': 2}
2021-02-01 09:25:48,619 - pyswarms.single.local_best - INFO - Optimization finished | best cost: 672.2788343241702, best pos: [1.49518008e+00 9.47683954e-01 1.29154287e+02 2.48142174e-01
 1.78660965e-06 1.55173890e-07 2.13183370e-07]
2021-02-01 09:25:48,689 - pyswarms.single.local_best - INFO - Optimize for 500 iters with {'c1': 0.1, 'c2': 0.3, 'w': 0.9, 'k': 5, 'p': 2}
2021-02-01 09:26:18,206 - pyswarms.single.local_best - INFO - Optimization finished | best cost: 783.0953320927134, best pos: [1.29108532e+00 8.24859995e-01 1.34585256e+02 2.96009255e-01
 1.50845772e-06 1.76685853e-06 2.57938523e-07]
2021-02-01 09:26:18,277 - pyswarms.single.local_best - INFO - Optimize for 500 iters with {'c1': 0.1, 'c2': 0.3, 'w': 0.9, 'k': 5, 'p': 2}
2021-02-01 09:26:48,005 - pyswarms.single.local_best - INFO - Optimization finished | best cost: 718.5060449760732, best pos: [1.46826658e+00 9.68278761e-01 1.29203707e+02 2.64696466e-01
 2.28304936e-06 1.24248152e-07 2.83587734e-09]
2021-02-01 09:26:48,073 - pyswarms.single.local_best - INFO - Optimize for 500 iters with {'c1': 0.1, 'c2': 0.3, 'w': 0.9, 'k': 5, 'p': 2}
2021-02-01 09:27:17,953 - pyswarms.single.local_best - INFO - Optimization finished | best cost: 703.585315305164, best pos: [1.22545399e+00 8.39665548e-01 1.29880509e+02 3.42360088e-01
 1.79495221e-06 8.89093483e-07 2.98932802e-07]
2021-02-01 09:27:18,025 - pyswarms.single.local_best - INFO - Optimize for 500 iters with {'c1': 0.1, 'c2': 0.3, 'w': 0.9, 'k': 5, 'p': 2}
2021-02-01 09:27:46,445 - pyswarms.single.local_best - INFO - Optimization finished | best cost: 697.1575978273075, best pos: [1.52386886e+00 1.04497428e+00 1.29127953e+02 2.21766385e-01
 2.79179448e-06 5.05726342e-07 1.33198988e-07]
2021-02-01 09:27:46,518 - pyswarms.single.local_best - INFO - Optimize for 500 iters with {'c1': 0.1, 'c2': 0.3, 'w': 0.9, 'k': 5, 'p': 2}
2021-02-01 09:28:16,102 - pyswarms.single.local_best - INFO - Optimization finished | best cost: 718.5381564317427, best pos: [9.38295390e-01 6.50724676e-01 1.27964601e+02 5.43393667e-01
 1.64547158e-06 9.75533644e-07 2.29318181e-07]
2021-02-01 09:28:16,170 - pyswarms.single.local_best - INFO - Optimize for 500 iters with {'c1': 0.1, 'c2': 0.3, 'w': 0.9, 'k': 5, 'p': 2}
2021-02-01 09:28:45,480 - pyswarms.single.local_best - INFO - Optimization finished | best cost: 729.4083610687251, best pos: [1.22690494e+00 8.44251975e-01 1.25193647e+02 4.18828735e-01
 6.58593463e-07 2.61275775e-07 8.76533447e-08]
2021-02-01 09:28:45,549 - pyswarms.single.local_best - INFO - Optimize for 500 iters with {'c1': 0.1, 'c2': 0.3, 'w': 0.9, 'k': 5, 'p': 2}
2021-02-01 09:29:15,187 - pyswarms.single.local_best - INFO - Optimization finished | best cost: 706.0448790788333, best pos: [1.07485137e+00 7.40860192e-01 1.28470358e+02 4.59549416e-01
 9.21748333e-07 3.60409422e-07 4.14869241e-07]
2021-02-01 09:29:15,255 - pyswarms.single.local_best - INFO - Optimize for 500 iters with {'c1': 0.1, 'c2': 0.3, 'w': 0.9, 'k': 5, 'p': 2}
2021-02-01 09:29:44,691 - pyswarms.single.local_best - INFO - Optimization finished | best cost: 701.3286913391589, best pos: [1.51987904e+00 1.01530457e+00 1.29333947e+02 2.29598153e-01
 1.99109428e-06 1.46107693e-06 3.65772739e-08]
2021-02-01 09:29:44,760 - pyswarms.single.local_best - INFO - Optimize for 500 iters with {'c1': 0.1, 'c2': 0.3, 'w': 0.9, 'k': 5, 'p': 2}
2021-02-01 09:30:14,297 - pyswarms.single.local_best - INFO - Optimization finished | best cost: 674.606484095257, best pos: [1.45840632e+00 7.95790178e-01 1.35207676e+02 2.43147214e-01
 1.15964962e-06 3.02865615e-07 4.45950706e-07]
2021-02-01 09:30:14,359 - pyswarms.single.local_best - INFO - Optimize for 500 iters with {'c1': 0.1, 'c2': 0.3, 'w': 0.9, 'k': 5, 'p': 2}
2021-02-01 09:30:43,733 - pyswarms.single.local_best - INFO - Optimization finished | best cost: 783.6104683672796, best pos: [1.35526967e+00 9.07421148e-01 1.26614877e+02 3.30812073e-01
 8.50554392e-07 3.68244647e-07 1.78590196e-07]
2021-02-01 09:30:43,805 - pyswarms.single.local_best - INFO - Optimize for 500 iters with {'c1': 0.1, 'c2': 0.3, 'w': 0.9, 'k': 5, 'p': 2}
2021-02-01 09:31:12,199 - pyswarms.single.local_best - INFO - Optimization finished | best cost: 710.1139618401369, best pos: [1.07984092e+00 6.67056070e-01 1.34448587e+02 3.99287372e-01
 1.90936969e-06 2.25882673e-06 8.35087940e-08]
2021-02-01 09:31:12,261 - pyswarms.single.local_best - INFO - Optimize for 500 iters with {'c1': 0.1, 'c2': 0.3, 'w': 0.9, 'k': 5, 'p': 2}
2021-02-01 09:31:41,505 - pyswarms.single.local_best - INFO - Optimization finished | best cost: 682.2809140809808, best pos: [1.59039178e+00 9.81715811e-01 1.37242790e+02 1.77146105e-01
 2.27784030e-06 2.63914469e-07 5.19775333e-07]
2021-02-01 09:31:41,576 - pyswarms.single.local_best - INFO - Optimize for 500 iters with {'c1': 0.1, 'c2': 0.3, 'w': 0.9, 'k': 5, 'p': 2}
2021-02-01 09:32:10,683 - pyswarms.single.local_best - INFO - Optimization finished | best cost: 714.848067356656, best pos: [1.23523869e+00 9.22929456e-01 1.28857537e+02 3.40974399e-01
 1.02974541e-06 2.06439869e-06 2.51553230e-08]
2021-02-01 09:32:10,754 - pyswarms.single.local_best - INFO - Optimize for 500 iters with {'c1': 0.1, 'c2': 0.3, 'w': 0.9, 'k': 5, 'p': 2}
2021-02-01 09:32:39,589 - pyswarms.single.local_best - INFO - Optimization finished | best cost: 691.0443723471584, best pos: [9.71118349e-01 6.55438230e-01 1.28573350e+02 5.39414961e-01
 5.80590928e-07 7.21332765e-07 3.49275524e-07]
2021-02-01 09:32:39,654 - pyswarms.single.local_best - INFO - Optimize for 500 iters with {'c1': 0.1, 'c2': 0.3, 'w': 0.9, 'k': 5, 'p': 2}
2021-02-01 09:33:09,091 - pyswarms.single.local_best - INFO - Optimization finished | best cost: 670.7037069537125, best pos: [1.25858379e+00 8.87187336e-01 1.24894477e+02 3.62377237e-01
 1.20277578e-06 1.03934309e-06 1.70100137e-08]
2021-02-01 09:33:09,164 - pyswarms.single.local_best - INFO - Optimize for 500 iters with {'c1': 0.1, 'c2': 0.3, 'w': 0.9, 'k': 5, 'p': 2}
2021-02-01 09:33:37,580 - pyswarms.single.local_best - INFO - Optimization finished | best cost: 735.7464446644716, best pos: [1.93192480e+00 1.53707954e+00 1.29666377e+02 1.05778380e-01
 1.00329160e-07 1.41133806e-07 7.80621047e-07]
2021-02-01 09:33:37,653 - pyswarms.single.local_best - INFO - Optimize for 500 iters with {'c1': 0.1, 'c2': 0.3, 'w': 0.9, 'k': 5, 'p': 2}
2021-02-01 09:34:06,744 - pyswarms.single.local_best - INFO - Optimization finished | best cost: 704.8525302292452, best pos: [1.24223850e+00 8.42580030e-01 1.29499027e+02 3.56983620e-01
 1.20088882e-06 5.08474895e-07 2.46852535e-07]
2021-02-01 09:34:06,818 - pyswarms.single.local_best - INFO - Optimize for 500 iters with {'c1': 0.1, 'c2': 0.3, 'w': 0.9, 'k': 5, 'p': 2}
2021-02-01 09:34:36,872 - pyswarms.single.local_best - INFO - Optimization finished | best cost: 750.9851588055832, best pos: [1.46153098e+00 8.99626137e-01 1.33789455e+02 2.35037843e-01
 1.46277211e-06 1.83648599e-06 2.18630412e-07]
2021-02-01 09:34:36,942 - pyswarms.single.local_best - INFO - Optimize for 500 iters with {'c1': 0.1, 'c2': 0.3, 'w': 0.9, 'k': 5, 'p': 2}
2021-02-01 09:35:02,756 - pyswarms.single.local_best - INFO - Optimization finished | best cost: 700.9893113757608, best pos: [8.52835482e-01 6.38172186e-01 1.22789242e+02 6.41333810e-01
 2.73586493e-06 1.02724822e-07 1.61985244e-07]
2021-02-01 09:35:02,825 - pyswarms.single.local_best - INFO - Optimize for 500 iters with {'c1': 0.1, 'c2': 0.3, 'w': 0.9, 'k': 5, 'p': 2}
2021-02-01 09:35:32,234 - pyswarms.single.local_best - INFO - Optimization finished | best cost: 735.7305703726937, best pos: [1.15512412e+00 8.38113055e-01 1.30448565e+02 3.80800343e-01
 1.48209503e-06 1.67544450e-06 1.15842450e-08]
2021-02-01 09:35:32,299 - pyswarms.single.local_best - INFO - Optimize for 500 iters with {'c1': 0.1, 'c2': 0.3, 'w': 0.9, 'k': 5, 'p': 2}
2021-02-01 09:36:01,748 - pyswarms.single.local_best - INFO - Optimization finished | best cost: 771.126471731534, best pos: [1.24520414e+00 8.93179512e-01 1.25322020e+02 3.46947206e-01
 2.34271295e-06 7.59478563e-07 4.55423658e-08]
2021-02-01 09:36:01,822 - pyswarms.single.local_best - INFO - Optimize for 500 iters with {'c1': 0.1, 'c2': 0.3, 'w': 0.9, 'k': 5, 'p': 2}
2021-02-01 09:36:31,082 - pyswarms.single.local_best - INFO - Optimization finished | best cost: 741.0703839071668, best pos: [1.16887515e+00 8.74037934e-01 1.25412880e+02 3.80772350e-01
 1.53715440e-06 1.02983981e-06 2.54749155e-07]
2021-02-01 09:36:31,152 - pyswarms.single.local_best - INFO - Optimize for 500 iters with {'c1': 0.1, 'c2': 0.3, 'w': 0.9, 'k': 5, 'p': 2}
2021-02-01 09:37:00,665 - pyswarms.single.local_best - INFO - Optimization finished | best cost: 701.2680774991645, best pos: [1.28654933e+00 9.03274874e-01 1.32013470e+02 3.11431592e-01
 1.89292543e-07 2.60656464e-06 1.56480274e-07]
2021-02-01 09:37:00,733 - pyswarms.single.local_best - INFO - Optimize for 500 iters with {'c1': 0.1, 'c2': 0.3, 'w': 0.9, 'k': 5, 'p': 2}
2021-02-01 09:37:29,745 - pyswarms.single.local_best - INFO - Optimization finished | best cost: 693.2158111931836, best pos: [1.49717546e+00 7.96918443e-01 1.36114290e+02 2.23393950e-01
 1.83922578e-06 1.44738822e-07 3.87196217e-07]
2021-02-01 09:37:29,816 - pyswarms.single.local_best - INFO - Optimize for 500 iters with {'c1': 0.1, 'c2': 0.3, 'w': 0.9, 'k': 5, 'p': 2}
2021-02-01 09:38:00,452 - pyswarms.single.local_best - INFO - Optimization finished | best cost: 709.9082444111659, best pos: [1.15670381e+00 7.18838038e-01 1.35766129e+02 3.48721247e-01
 1.24305443e-06 1.83548481e-06 5.80406329e-07]
2021-02-01 09:38:00,528 - pyswarms.single.local_best - INFO - Optimize for 500 iters with {'c1': 0.1, 'c2': 0.3, 'w': 0.9, 'k': 5, 'p': 2}
2021-02-01 09:38:29,978 - pyswarms.single.local_best - INFO - Optimization finished | best cost: 756.4130158403141, best pos: [1.82603744e+00 1.23965025e+00 1.29702905e+02 1.66471834e-01
 4.31837075e-07 1.34487936e-06 9.69633129e-08]
2021-02-01 09:38:30,050 - pyswarms.single.local_best - INFO - Optimize for 500 iters with {'c1': 0.1, 'c2': 0.3, 'w': 0.9, 'k': 5, 'p': 2}
2021-02-01 09:39:00,032 - pyswarms.single.local_best - INFO - Optimization finished | best cost: 685.4580169208597, best pos: [1.34826375e+00 8.90252917e-01 1.27480173e+02 3.22160129e-01
 1.07569397e-06 4.88184951e-07 1.74792877e-07]
2021-02-01 09:39:00,097 - pyswarms.single.local_best - INFO - Optimize for 500 iters with {'c1': 0.1, 'c2': 0.3, 'w': 0.9, 'k': 5, 'p': 2}
2021-02-01 09:39:28,562 - pyswarms.single.local_best - INFO - Optimization finished | best cost: 665.4802105920658, best pos: [1.95246865e+00 1.24725050e+00 1.27871335e+02 1.69175041e-01
 3.23003027e-09 7.04995135e-07 9.66323068e-08]
2021-02-01 09:39:28,634 - pyswarms.single.local_best - INFO - Optimize for 500 iters with {'c1': 0.1, 'c2': 0.3, 'w': 0.9, 'k': 5, 'p': 2}
2021-02-01 09:39:58,774 - pyswarms.single.local_best - INFO - Optimization finished | best cost: 676.1418517844459, best pos: [1.86246848e+00 1.37841693e+00 1.28326329e+02 1.33757524e-01
 4.38992713e-07 3.27875730e-06 2.31063454e-07]
2021-02-01 09:39:58,842 - pyswarms.single.local_best - INFO - Optimize for 500 iters with {'c1': 0.1, 'c2': 0.3, 'w': 0.9, 'k': 5, 'p': 2}
2021-02-01 09:40:28,271 - pyswarms.single.local_best - INFO - Optimization finished | best cost: 694.4715010411362, best pos: [1.13572725e+00 6.06860298e-01 1.35526360e+02 3.72507818e-01
 3.15636570e-06 1.20804447e-07 3.18125520e-07]
2021-02-01 09:40:28,347 - pyswarms.single.local_best - INFO - Optimize for 500 iters with {'c1': 0.1, 'c2': 0.3, 'w': 0.9, 'k': 5, 'p': 2}
2021-02-01 09:40:57,682 - pyswarms.single.local_best - INFO - Optimization finished | best cost: 727.9392321381049, best pos: [9.76479112e-01 5.74059899e-01 1.35694448e+02 4.77691404e-01
 2.38116336e-06 9.13803220e-07 2.53159428e-07]
2021-02-01 09:40:57,750 - pyswarms.single.local_best - INFO - Optimize for 500 iters with {'c1': 0.1, 'c2': 0.3, 'w': 0.9, 'k': 5, 'p': 2}
2021-02-01 09:41:27,793 - pyswarms.single.local_best - INFO - Optimization finished | best cost: 712.0224526105063, best pos: [1.29778796e+00 9.02314429e-01 1.27287178e+02 3.23309952e-01
 1.59919816e-06 1.53324446e-07 4.38629949e-07]
2021-02-01 09:41:27,862 - pyswarms.single.local_best - INFO - Optimize for 500 iters with {'c1': 0.1, 'c2': 0.3, 'w': 0.9, 'k': 5, 'p': 2}
2021-02-01 09:41:56,134 - pyswarms.single.local_best - INFO - Optimization finished | best cost: 699.3657177391403, best pos: [1.22762396e+00 8.36553063e-01 1.28436331e+02 3.61387779e-01
 1.24104776e-06 4.90220855e-07 3.14169400e-07]
2021-02-01 09:41:56,205 - pyswarms.single.local_best - INFO - Optimize for 500 iters with {'c1': 0.1, 'c2': 0.3, 'w': 0.9, 'k': 5, 'p': 2}
2021-02-01 09:42:26,601 - pyswarms.single.local_best - INFO - Optimization finished | best cost: 661.6706898959965, best pos: [1.46734953e+00 9.74795682e-01 1.27627115e+02 2.80705479e-01
 3.07803408e-09 1.45227710e-06 1.12747623e-07]
2021-02-01 09:42:26,667 - pyswarms.single.local_best - INFO - Optimize for 500 iters with {'c1': 0.1, 'c2': 0.3, 'w': 0.9, 'k': 5, 'p': 2}
2021-02-01 09:42:56,774 - pyswarms.single.local_best - INFO - Optimization finished | best cost: 699.7312827765828, best pos: [9.08384939e-01 6.57803212e-01 1.28495228e+02 5.64635307e-01
 2.40808102e-06 8.85886663e-08 3.54032920e-07]
2021-02-01 09:42:56,844 - pyswarms.single.local_best - INFO - Optimize for 500 iters with {'c1': 0.1, 'c2': 0.3, 'w': 0.9, 'k': 5, 'p': 2}
2021-02-01 09:43:27,019 - pyswarms.single.local_best - INFO - Optimization finished | best cost: 665.375157227633, best pos: [1.00258477e+00 6.92687195e-01 1.31922947e+02 4.84062202e-01
 1.15030278e-06 7.42116096e-07 4.10087889e-07]
2021-02-01 09:43:27,087 - pyswarms.single.local_best - INFO - Optimize for 500 iters with {'c1': 0.1, 'c2': 0.3, 'w': 0.9, 'k': 5, 'p': 2}
2021-02-01 09:43:56,558 - pyswarms.single.local_best - INFO - Optimization finished | best cost: 755.8638227764163, best pos: [1.67068137e+00 9.88570983e-01 1.32076919e+02 1.72362780e-01
 2.47594564e-06 1.51747136e-06 1.67661140e-07]
2021-02-01 09:43:56,626 - pyswarms.single.local_best - INFO - Optimize for 500 iters with {'c1': 0.1, 'c2': 0.3, 'w': 0.9, 'k': 5, 'p': 2}
2021-02-01 09:44:26,805 - pyswarms.single.local_best - INFO - Optimization finished | best cost: 667.4066287152014, best pos: [1.40671036e+00 1.08628938e+00 1.27538688e+02 2.70460619e-01
 1.24626302e-06 1.99556321e-06 1.82458049e-08]
2021-02-01 09:44:26,873 - pyswarms.single.local_best - INFO - Optimize for 500 iters with {'c1': 0.1, 'c2': 0.3, 'w': 0.9, 'k': 5, 'p': 2}
2021-02-01 09:44:54,608 - pyswarms.single.local_best - INFO - Optimization finished | best cost: 732.2489580631573, best pos: [1.41853875e+00 1.09647555e+00 1.29051478e+02 2.45959079e-01
 1.89273461e-06 1.34566933e-06 3.73081277e-07]
2021-02-01 09:44:54,676 - pyswarms.single.local_best - INFO - Optimize for 500 iters with {'c1': 0.1, 'c2': 0.3, 'w': 0.9, 'k': 5, 'p': 2}
2021-02-01 09:45:25,183 - pyswarms.single.local_best - INFO - Optimization finished | best cost: 730.5256141530767, best pos: [1.55984815e+00 1.12280167e+00 1.29457120e+02 2.09470303e-01
 4.35846290e-07 2.71338558e-06 3.00050409e-07]
2021-02-01 09:45:25,255 - pyswarms.single.local_best - INFO - Optimize for 500 iters with {'c1': 0.1, 'c2': 0.3, 'w': 0.9, 'k': 5, 'p': 2}
2021-02-01 09:45:54,856 - pyswarms.single.local_best - INFO - Optimization finished | best cost: 733.3599714683223, best pos: [1.07071568e+00 7.90415558e-01 1.28225723e+02 4.33482080e-01
 1.32468769e-06 2.73249721e-07 6.68817341e-07]
2021-02-01 09:45:54,927 - pyswarms.single.local_best - INFO - Optimize for 500 iters with {'c1': 0.1, 'c2': 0.3, 'w': 0.9, 'k': 5, 'p': 2}
2021-02-01 09:46:23,587 - pyswarms.single.local_best - INFO - Optimization finished | best cost: 691.6906259490185, best pos: [1.37573123e+00 9.81183529e-01 1.28356456e+02 2.76554528e-01
 6.55928700e-07 1.53064654e-06 3.95713167e-07]
2021-02-01 09:46:23,659 - pyswarms.single.local_best - INFO - Optimize for 500 iters with {'c1': 0.1, 'c2': 0.3, 'w': 0.9, 'k': 5, 'p': 2}
2021-02-01 09:46:53,781 - pyswarms.single.local_best - INFO - Optimization finished | best cost: 725.0879680697363, best pos: [1.50676659e+00 1.06813831e+00 1.28235106e+02 2.29544768e-01
 9.33302135e-07 1.33101642e-06 4.03991634e-07]
2021-02-01 09:46:53,845 - pyswarms.single.local_best - INFO - Optimize for 500 iters with {'c1': 0.1, 'c2': 0.3, 'w': 0.9, 'k': 5, 'p': 2}
2021-02-01 09:47:23,796 - pyswarms.single.local_best - INFO - Optimization finished | best cost: 735.0378746684563, best pos: [1.26245286e+00 9.47104079e-01 1.28698263e+02 3.21279671e-01
 1.83642503e-06 1.69946250e-06 4.89441502e-08]
2021-02-01 09:47:23,854 - pyswarms.single.local_best - INFO - Optimize for 500 iters with {'c1': 0.1, 'c2': 0.3, 'w': 0.9, 'k': 5, 'p': 2}
2021-02-01 09:47:53,003 - pyswarms.single.local_best - INFO - Optimization finished | best cost: 673.3364165932487, best pos: [1.37944401e+00 9.65793726e-01 1.26501994e+02 2.81628564e-01
 1.19323920e-06 2.47430624e-06 1.29772451e-08]
2021-02-01 09:47:53,073 - pyswarms.single.local_best - INFO - Optimize for 500 iters with {'c1': 0.1, 'c2': 0.3, 'w': 0.9, 'k': 5, 'p': 2}
2021-02-01 09:48:21,353 - pyswarms.single.local_best - INFO - Optimization finished | best cost: 695.1574122237932, best pos: [1.97422501e+00 1.29536536e+00 1.31250739e+02 1.14801857e-01
 1.03032258e-07 1.66849330e-06 3.06879703e-07]
2021-02-01 09:48:21,428 - pyswarms.single.local_best - INFO - Optimize for 500 iters with {'c1': 0.1, 'c2': 0.3, 'w': 0.9, 'k': 5, 'p': 2}
2021-02-01 09:48:48,761 - pyswarms.single.local_best - INFO - Optimization finished | best cost: 712.1806338127925, best pos: [1.78592803e+00 1.26214409e+00 1.33536037e+02 1.45971028e-01
 1.75505899e-06 1.52637452e-06 1.48919956e-07]
2021-02-01 09:48:48,821 - pyswarms.single.local_best - INFO - Optimize for 500 iters with {'c1': 0.1, 'c2': 0.3, 'w': 0.9, 'k': 5, 'p': 2}
2021-02-01 09:49:18,076 - pyswarms.single.local_best - INFO - Optimization finished | best cost: 725.572127079876, best pos: [1.70348313e+00 1.04105132e+00 1.35466036e+02 1.59905874e-01
 2.44685623e-06 1.14680196e-06 1.25964664e-07]
2021-02-01 09:49:18,148 - pyswarms.single.local_best - INFO - Optimize for 500 iters with {'c1': 0.1, 'c2': 0.3, 'w': 0.9, 'k': 5, 'p': 2}
2021-02-01 09:49:47,788 - pyswarms.single.local_best - INFO - Optimization finished | best cost: 717.1462578421756, best pos: [1.79263944e+00 1.44679152e+00 1.29072609e+02 1.36005996e-01
 3.14989210e-06 1.84946820e-06 2.67616207e-08]
2021-02-01 09:49:47,864 - pyswarms.single.local_best - INFO - Optimize for 500 iters with {'c1': 0.1, 'c2': 0.3, 'w': 0.9, 'k': 5, 'p': 2}
2021-02-01 09:50:16,067 - pyswarms.single.local_best - INFO - Optimization finished | best cost: 741.1516722566381, best pos: [1.40721738e+00 8.81996658e-01 1.34338836e+02 2.45044573e-01
 2.43170437e-06 2.04592081e-06 1.05840095e-07]
2021-02-01 09:50:16,138 - pyswarms.single.local_best - INFO - Optimize for 500 iters with {'c1': 0.1, 'c2': 0.3, 'w': 0.9, 'k': 5, 'p': 2}
2021-02-01 09:50:45,625 - pyswarms.single.local_best - INFO - Optimization finished | best cost: 696.3947743631663, best pos: [1.11596557e+00 8.46301649e-01 1.28251554e+02 4.24545642e-01
 2.08772438e-06 2.85506426e-07 5.79094482e-08]
2021-02-01 09:50:45,698 - pyswarms.single.local_best - INFO - Optimize for 500 iters with {'c1': 0.1, 'c2': 0.3, 'w': 0.9, 'k': 5, 'p': 2}
2021-02-01 09:51:15,003 - pyswarms.single.local_best - INFO - Optimization finished | best cost: 687.8079194670802, best pos: [1.74827939e+00 1.10967967e+00 1.28546314e+02 1.69329168e-01
 1.44991248e-06 5.58234325e-07 3.02717370e-07]
2021-02-01 09:51:15,073 - pyswarms.single.local_best - INFO - Optimize for 500 iters with {'c1': 0.1, 'c2': 0.3, 'w': 0.9, 'k': 5, 'p': 2}
2021-02-01 09:51:43,994 - pyswarms.single.local_best - INFO - Optimization finished | best cost: 680.1399946478309, best pos: [1.39519794e+00 1.03891554e+00 1.27216629e+02 2.71560851e-01
 2.14078821e-06 1.25413678e-06 5.20410343e-08]
2021-02-01 09:51:44,062 - pyswarms.single.local_best - INFO - Optimize for 500 iters with {'c1': 0.1, 'c2': 0.3, 'w': 0.9, 'k': 5, 'p': 2}
2021-02-01 09:52:13,908 - pyswarms.single.local_best - INFO - Optimization finished | best cost: 699.0379998476678, best pos: [1.42953488e+00 1.07492808e+00 1.29446347e+02 2.45018099e-01
 4.85662770e-07 1.86017233e-06 5.38332930e-07]
2021-02-01 09:52:13,989 - pyswarms.single.local_best - INFO - Optimize for 500 iters with {'c1': 0.1, 'c2': 0.3, 'w': 0.9, 'k': 5, 'p': 2}
2021-02-01 09:52:42,790 - pyswarms.single.local_best - INFO - Optimization finished | best cost: 514.0473875581783, best pos: [1.29282443e+00 8.01382630e-01 1.28373646e+02 3.24933432e-01
 2.56263748e-06 5.72925407e-07 1.04027704e-06]
2021-02-01 09:52:42,863 - pyswarms.single.local_best - INFO - Optimize for 500 iters with {'c1': 0.1, 'c2': 0.3, 'w': 0.9, 'k': 5, 'p': 2}
2021-02-01 09:53:12,387 - pyswarms.single.local_best - INFO - Optimization finished | best cost: 570.0930347130516, best pos: [1.41163299e+00 9.76006755e-01 1.27757105e+02 2.65721653e-01
 4.87839877e-06 7.46860640e-07 6.19129600e-07]
2021-02-01 09:53:12,456 - pyswarms.single.local_best - INFO - Optimize for 500 iters with {'c1': 0.1, 'c2': 0.3, 'w': 0.9, 'k': 5, 'p': 2}
2021-02-01 09:53:40,564 - pyswarms.single.local_best - INFO - Optimization finished | best cost: 547.3387720121693, best pos: [1.79255099e+00 1.14259829e+00 1.27059654e+02 1.36320409e-01
 4.39318025e-06 5.24928726e-06 1.07094272e-06]
2021-02-01 09:53:40,637 - pyswarms.single.local_best - INFO - Optimize for 500 iters with {'c1': 0.1, 'c2': 0.3, 'w': 0.9, 'k': 5, 'p': 2}
2021-02-01 09:54:09,933 - pyswarms.single.local_best - INFO - Optimization finished | best cost: 487.3756263706434, best pos: [1.32808985e+00 9.04026332e-01 1.28312196e+02 2.83193647e-01
 5.98862038e-06 5.98361684e-07 9.81856148e-07]
2021-02-01 09:54:10,000 - pyswarms.single.local_best - INFO - Optimize for 500 iters with {'c1': 0.1, 'c2': 0.3, 'w': 0.9, 'k': 5, 'p': 2}
2021-02-01 09:54:40,406 - pyswarms.single.local_best - INFO - Optimization finished | best cost: 510.2257083827849, best pos: [1.67859029e+00 1.01960471e+00 1.29539779e+02 1.70845090e-01
 7.27338885e-07 7.05059139e-06 9.44636377e-07]
2021-02-01 09:54:40,467 - pyswarms.single.local_best - INFO - Optimize for 500 iters with {'c1': 0.1, 'c2': 0.3, 'w': 0.9, 'k': 5, 'p': 2}
2021-02-01 09:55:08,604 - pyswarms.single.local_best - INFO - Optimization finished | best cost: 498.5492076836098, best pos: [1.16629581e+00 7.38278353e-01 1.33426889e+02 3.29309486e-01
 4.92363869e-06 7.15488637e-06 7.65452406e-07]
2021-02-01 09:55:08,677 - pyswarms.single.local_best - INFO - Optimize for 500 iters with {'c1': 0.1, 'c2': 0.3, 'w': 0.9, 'k': 5, 'p': 2}
2021-02-01 09:55:37,857 - pyswarms.single.local_best - INFO - Optimization finished | best cost: 513.8442321989821, best pos: [1.64067929e+00 9.32122029e-01 1.26677658e+02 2.41926856e-01
 2.34628592e-07 1.86410283e-06 3.96128023e-07]
2021-02-01 09:55:37,921 - pyswarms.single.local_best - INFO - Optimize for 500 iters with {'c1': 0.1, 'c2': 0.3, 'w': 0.9, 'k': 5, 'p': 2}
2021-02-01 09:56:05,925 - pyswarms.single.local_best - INFO - Optimization finished | best cost: 544.2806772413554, best pos: [1.23928420e+00 8.30989032e-01 1.27824728e+02 3.35193995e-01
 9.73865547e-07 6.96555326e-06 9.05941802e-08]
2021-02-01 09:56:05,992 - pyswarms.single.local_best - INFO - Optimize for 500 iters with {'c1': 0.1, 'c2': 0.3, 'w': 0.9, 'k': 5, 'p': 2}
2021-02-01 09:56:35,727 - pyswarms.single.local_best - INFO - Optimization finished | best cost: 573.9346523007591, best pos: [9.96158094e-01 6.06614525e-01 1.27703972e+02 5.51560503e-01
 1.67721167e-06 1.84536935e-06 5.17475216e-10]
2021-02-01 09:56:35,802 - pyswarms.single.local_best - INFO - Optimize for 500 iters with {'c1': 0.1, 'c2': 0.3, 'w': 0.9, 'k': 5, 'p': 2}
2021-02-01 09:57:04,310 - pyswarms.single.local_best - INFO - Optimization finished | best cost: 506.2907151829183, best pos: [1.49658402e+00 9.39737194e-01 1.28548935e+02 2.08489441e-01
 7.74145475e-06 9.25982556e-06 5.33575792e-09]
2021-02-01 09:57:04,383 - pyswarms.single.local_best - INFO - Optimize for 500 iters with {'c1': 0.1, 'c2': 0.3, 'w': 0.9, 'k': 5, 'p': 2}
2021-02-01 09:57:34,812 - pyswarms.single.local_best - INFO - Optimization finished | best cost: 503.57815118958655, best pos: [1.14933453e+00 7.29645833e-01 1.28773247e+02 3.74968258e-01
 4.57029862e-06 1.14242619e-06 1.26417334e-06]
2021-02-01 09:57:34,886 - pyswarms.single.local_best - INFO - Optimize for 500 iters with {'c1': 0.1, 'c2': 0.3, 'w': 0.9, 'k': 5, 'p': 2}
2021-02-01 09:58:04,121 - pyswarms.single.local_best - INFO - Optimization finished | best cost: 553.9471618045031, best pos: [1.42272944e+00 1.00764907e+00 1.27464073e+02 2.48139048e-01
 4.91066177e-06 4.44790853e-06 2.55653742e-07]
2021-02-01 09:58:04,190 - pyswarms.single.local_best - INFO - Optimize for 500 iters with {'c1': 0.1, 'c2': 0.3, 'w': 0.9, 'k': 5, 'p': 2}
2021-02-01 09:58:32,879 - pyswarms.single.local_best - INFO - Optimization finished | best cost: 528.127498946084, best pos: [1.42736191e+00 9.07265094e-01 1.28840770e+02 2.46440918e-01
 5.52104939e-06 2.07041210e-06 6.47125987e-07]
2021-02-01 09:58:32,955 - pyswarms.single.local_best - INFO - Optimize for 500 iters with {'c1': 0.1, 'c2': 0.3, 'w': 0.9, 'k': 5, 'p': 2}
2021-02-01 09:59:01,436 - pyswarms.single.local_best - INFO - Optimization finished | best cost: 516.6409195446513, best pos: [1.59536617e+00 9.52273218e-01 1.27333985e+02 2.10170500e-01
 3.70907575e-06 1.29698645e-06 6.86158587e-07]
2021-02-01 09:59:01,503 - pyswarms.single.local_best - INFO - Optimize for 500 iters with {'c1': 0.1, 'c2': 0.3, 'w': 0.9, 'k': 5, 'p': 2}
2021-02-01 09:59:32,820 - pyswarms.single.local_best - INFO - Optimization finished | best cost: 512.4970160827579, best pos: [1.43338052e+00 8.84186397e-01 1.27993226e+02 2.64159483e-01
 2.80876853e-06 1.07463851e-06 9.16468712e-07]
2021-02-01 09:59:32,888 - pyswarms.single.local_best - INFO - Optimize for 500 iters with {'c1': 0.1, 'c2': 0.3, 'w': 0.9, 'k': 5, 'p': 2}
2021-02-01 10:00:03,005 - pyswarms.single.local_best - INFO - Optimization finished | best cost: 596.8392240313112, best pos: [1.61717609e+00 1.22350429e+00 1.28294193e+02 1.59855370e-01
 1.31846492e-07 1.27504727e-05 1.67578390e-06]
2021-02-01 10:00:03,067 - pyswarms.single.local_best - INFO - Optimize for 500 iters with {'c1': 0.1, 'c2': 0.3, 'w': 0.9, 'k': 5, 'p': 2}
2021-02-01 10:00:32,134 - pyswarms.single.local_best - INFO - Optimization finished | best cost: 525.1590250447864, best pos: [1.27511695e+00 7.44061106e-01 1.32350043e+02 2.70735159e-01
 4.01102629e-06 7.08383404e-06 2.36445256e-06]
2021-02-01 10:00:32,206 - pyswarms.single.local_best - INFO - Optimize for 500 iters with {'c1': 0.1, 'c2': 0.3, 'w': 0.9, 'k': 5, 'p': 2}
2021-02-01 10:01:02,399 - pyswarms.single.local_best - INFO - Optimization finished | best cost: 540.3410542493102, best pos: [1.59533833e+00 8.99921679e-01 1.29499576e+02 2.08775571e-01
 3.33631899e-06 5.45079506e-06 9.35608595e-08]
2021-02-01 10:01:02,470 - pyswarms.single.local_best - INFO - Optimize for 500 iters with {'c1': 0.1, 'c2': 0.3, 'w': 0.9, 'k': 5, 'p': 2}
2021-02-01 10:01:31,329 - pyswarms.single.local_best - INFO - Optimization finished | best cost: 546.8935104009031, best pos: [1.51939683e+00 9.65174416e-01 1.29885845e+02 2.18284149e-01
 5.85113459e-06 1.54285934e-07 8.49221798e-07]
2021-02-01 10:01:31,385 - pyswarms.single.local_best - INFO - Optimize for 500 iters with {'c1': 0.1, 'c2': 0.3, 'w': 0.9, 'k': 5, 'p': 2}
2021-02-01 10:02:01,950 - pyswarms.single.local_best - INFO - Optimization finished | best cost: 520.7539307596362, best pos: [1.70692238e+00 9.98873869e-01 1.26565998e+02 1.78561185e-01
 2.75747013e-06 5.29088318e-06 3.41194778e-07]
2021-02-01 10:02:02,021 - pyswarms.single.local_best - INFO - Optimize for 500 iters with {'c1': 0.1, 'c2': 0.3, 'w': 0.9, 'k': 5, 'p': 2}
2021-02-01 10:02:31,753 - pyswarms.single.local_best - INFO - Optimization finished | best cost: 528.1263810511142, best pos: [1.61018452e+00 1.11194337e+00 1.28917803e+02 1.75311011e-01
 4.98376503e-06 6.12923818e-06 8.16909700e-07]
2021-02-01 10:02:31,817 - pyswarms.single.local_best - INFO - Optimize for 500 iters with {'c1': 0.1, 'c2': 0.3, 'w': 0.9, 'k': 5, 'p': 2}
2021-02-01 10:03:01,867 - pyswarms.single.local_best - INFO - Optimization finished | best cost: 552.1100520002483, best pos: [1.42661543e+00 8.15694971e-01 1.31353098e+02 2.26735716e-01
 9.08535025e-06 1.21465429e-06 1.18270006e-06]
2021-02-01 10:03:01,929 - pyswarms.single.local_best - INFO - Optimize for 500 iters with {'c1': 0.1, 'c2': 0.3, 'w': 0.9, 'k': 5, 'p': 2}
2021-02-01 10:03:30,525 - pyswarms.single.local_best - INFO - Optimization finished | best cost: 542.8926084609623, best pos: [1.30928618e+00 8.24705744e-01 1.27208110e+02 3.07251905e-01
 5.59062330e-06 1.53696475e-06 3.34958808e-07]
2021-02-01 10:03:30,593 - pyswarms.single.local_best - INFO - Optimize for 500 iters with {'c1': 0.1, 'c2': 0.3, 'w': 0.9, 'k': 5, 'p': 2}
2021-02-01 10:04:01,391 - pyswarms.single.local_best - INFO - Optimization finished | best cost: 507.1198347055937, best pos: [1.39393102e+00 8.29290702e-01 1.28484141e+02 2.63015874e-01
 1.73774558e-06 7.14810487e-06 4.94698495e-07]
2021-02-01 10:04:01,467 - pyswarms.single.local_best - INFO - Optimize for 500 iters with {'c1': 0.1, 'c2': 0.3, 'w': 0.9, 'k': 5, 'p': 2}
2021-02-01 10:04:31,099 - pyswarms.single.local_best - INFO - Optimization finished | best cost: 554.0962258763649, best pos: [1.47665048e+00 9.48826761e-01 1.27776475e+02 2.32991101e-01
 8.20998406e-06 8.97614965e-07 3.06925794e-07]
2021-02-01 10:04:31,168 - pyswarms.single.local_best - INFO - Optimize for 500 iters with {'c1': 0.1, 'c2': 0.3, 'w': 0.9, 'k': 5, 'p': 2}
2021-02-01 10:05:01,125 - pyswarms.single.local_best - INFO - Optimization finished | best cost: 551.4270764941114, best pos: [1.52137284e+00 1.02926778e+00 1.29672002e+02 2.04550976e-01
 4.03712623e-06 4.71961065e-06 9.04669666e-07]
2021-02-01 10:05:01,194 - pyswarms.single.local_best - INFO - Optimize for 500 iters with {'c1': 0.1, 'c2': 0.3, 'w': 0.9, 'k': 5, 'p': 2}
2021-02-01 10:05:30,505 - pyswarms.single.local_best - INFO - Optimization finished | best cost: 550.8364926208831, best pos: [1.34252056e+00 8.24465190e-01 1.26707334e+02 3.34489648e-01
 2.55914668e-07 1.39547172e-06 7.90721196e-07]
2021-02-01 10:05:30,578 - pyswarms.single.local_best - INFO - Optimize for 500 iters with {'c1': 0.1, 'c2': 0.3, 'w': 0.9, 'k': 5, 'p': 2}
2021-02-01 10:06:00,170 - pyswarms.single.local_best - INFO - Optimization finished | best cost: 573.0151002858477, best pos: [1.07896714e+00 7.00337714e-01 1.27690187e+02 4.40600356e-01
 1.91818103e-06 2.28377614e-06 9.82211669e-07]
2021-02-01 10:06:00,238 - pyswarms.single.local_best - INFO - Optimize for 500 iters with {'c1': 0.1, 'c2': 0.3, 'w': 0.9, 'k': 5, 'p': 2}
2021-02-01 10:06:29,975 - pyswarms.single.local_best - INFO - Optimization finished | best cost: 520.1916796288476, best pos: [1.50273910e+00 9.29574563e-01 1.28515081e+02 2.42902598e-01
 4.80849153e-06 1.87209108e-06 8.08142329e-08]
2021-02-01 10:06:30,045 - pyswarms.single.local_best - INFO - Optimize for 500 iters with {'c1': 0.1, 'c2': 0.3, 'w': 0.9, 'k': 5, 'p': 2}
2021-02-01 10:06:59,402 - pyswarms.single.local_best - INFO - Optimization finished | best cost: 557.2930005203893, best pos: [1.04308816e+00 7.06308952e-01 1.25583623e+02 4.50279961e-01
 4.04645327e-06 1.90627537e-06 1.22183083e-06]
2021-02-01 10:06:59,470 - pyswarms.single.local_best - INFO - Optimize for 500 iters with {'c1': 0.1, 'c2': 0.3, 'w': 0.9, 'k': 5, 'p': 2}
2021-02-01 10:07:28,853 - pyswarms.single.local_best - INFO - Optimization finished | best cost: 591.1586300440134, best pos: [1.31404313e+00 8.76471679e-01 1.29805966e+02 2.64213738e-01
 9.07934975e-06 7.12942577e-06 2.42216717e-07]
2021-02-01 10:07:28,925 - pyswarms.single.local_best - INFO - Optimize for 500 iters with {'c1': 0.1, 'c2': 0.3, 'w': 0.9, 'k': 5, 'p': 2}
2021-02-01 10:07:58,707 - pyswarms.single.local_best - INFO - Optimization finished | best cost: 542.353972358258, best pos: [1.17504837e+00 6.48993458e-01 1.33642523e+02 3.29616783e-01
 2.42238491e-06 7.38059957e-06 1.42793490e-06]
2021-02-01 10:07:58,776 - pyswarms.single.local_best - INFO - Optimize for 500 iters with {'c1': 0.1, 'c2': 0.3, 'w': 0.9, 'k': 5, 'p': 2}
2021-02-01 10:08:27,795 - pyswarms.single.local_best - INFO - Optimization finished | best cost: 560.1043891691639, best pos: [8.44533199e-01 5.05204469e-01 1.35030987e+02 5.44136439e-01
 1.47182266e-05 6.38144113e-07 6.36632109e-07]
2021-02-01 10:08:27,866 - pyswarms.single.local_best - INFO - Optimize for 500 iters with {'c1': 0.1, 'c2': 0.3, 'w': 0.9, 'k': 5, 'p': 2}
2021-02-01 10:08:56,965 - pyswarms.single.local_best - INFO - Optimization finished | best cost: 538.0977363771667, best pos: [1.61502781e+00 1.01703917e+00 1.29083752e+02 1.73629952e-01
 7.66320939e-06 4.53748970e-06 7.86918916e-07]
2021-02-01 10:08:57,034 - pyswarms.single.local_best - INFO - Optimize for 500 iters with {'c1': 0.1, 'c2': 0.3, 'w': 0.9, 'k': 5, 'p': 2}
2021-02-01 10:09:25,589 - pyswarms.single.local_best - INFO - Optimization finished | best cost: 546.1815874502971, best pos: [1.15490090e+00 7.18570590e-01 1.28591978e+02 3.57844032e-01
 9.24518952e-06 2.22097762e-06 3.65158217e-07]
2021-02-01 10:09:25,658 - pyswarms.single.local_best - INFO - Optimize for 500 iters with {'c1': 0.1, 'c2': 0.3, 'w': 0.9, 'k': 5, 'p': 2}
2021-02-01 10:09:54,478 - pyswarms.single.local_best - INFO - Optimization finished | best cost: 566.2614292922585, best pos: [1.31210289e+00 7.84899230e-01 1.27986094e+02 2.98324365e-01
 6.78853863e-06 1.23825708e-06 6.90386529e-07]
2021-02-01 10:09:54,545 - pyswarms.single.local_best - INFO - Optimize for 500 iters with {'c1': 0.1, 'c2': 0.3, 'w': 0.9, 'k': 5, 'p': 2}
2021-02-01 10:10:24,285 - pyswarms.single.local_best - INFO - Optimization finished | best cost: 537.5603778708393, best pos: [1.36679452e+00 8.29343809e-01 1.29985139e+02 2.65137386e-01
 4.38026911e-06 3.11118827e-06 9.57701002e-07]
2021-02-01 10:10:24,353 - pyswarms.single.local_best - INFO - Optimize for 500 iters with {'c1': 0.1, 'c2': 0.3, 'w': 0.9, 'k': 5, 'p': 2}
2021-02-01 10:10:53,758 - pyswarms.single.local_best - INFO - Optimization finished | best cost: 519.4786011443989, best pos: [1.04353692e+00 4.87229195e-01 1.33385037e+02 4.31781081e-01
 3.19032378e-06 2.87774166e-06 1.38792957e-06]
2021-02-01 10:10:53,825 - pyswarms.single.local_best - INFO - Optimize for 500 iters with {'c1': 0.1, 'c2': 0.3, 'w': 0.9, 'k': 5, 'p': 2}
2021-02-01 10:11:23,718 - pyswarms.single.local_best - INFO - Optimization finished | best cost: 504.87905591625156, best pos: [1.47078143e+00 9.41467572e-01 1.28397688e+02 2.32125700e-01
 7.12609965e-06 1.52971292e-06 5.09094632e-07]
2021-02-01 10:11:23,777 - pyswarms.single.local_best - INFO - Optimize for 500 iters with {'c1': 0.1, 'c2': 0.3, 'w': 0.9, 'k': 5, 'p': 2}
2021-02-01 10:11:53,335 - pyswarms.single.local_best - INFO - Optimization finished | best cost: 519.2270909426519, best pos: [1.28097929e+00 7.37815228e-01 1.29303936e+02 3.18648681e-01
 3.05673619e-06 5.70350730e-06 2.73774208e-08]
2021-02-01 10:11:53,406 - pyswarms.single.local_best - INFO - Optimize for 500 iters with {'c1': 0.1, 'c2': 0.3, 'w': 0.9, 'k': 5, 'p': 2}
2021-02-01 10:12:22,342 - pyswarms.single.local_best - INFO - Optimization finished | best cost: 517.8444754999755, best pos: [1.26253978e+00 8.41177055e-01 1.28253926e+02 3.30108141e-01
 6.52846209e-06 5.34552145e-07 2.14074013e-07]
2021-02-01 10:12:22,406 - pyswarms.single.local_best - INFO - Optimize for 500 iters with {'c1': 0.1, 'c2': 0.3, 'w': 0.9, 'k': 5, 'p': 2}
2021-02-01 10:12:52,309 - pyswarms.single.local_best - INFO - Optimization finished | best cost: 545.2302877470862, best pos: [1.20905800e+00 6.10846742e-01 1.31445456e+02 3.88216783e-01
 1.80912121e-06 2.63226492e-08 7.91430211e-07]
2021-02-01 10:12:52,377 - pyswarms.single.local_best - INFO - Optimize for 500 iters with {'c1': 0.1, 'c2': 0.3, 'w': 0.9, 'k': 5, 'p': 2}
2021-02-01 10:13:22,479 - pyswarms.single.local_best - INFO - Optimization finished | best cost: 569.3028793447661, best pos: [1.28869226e+00 8.71747102e-01 1.29179599e+02 3.08109187e-01
 1.96127079e-06 5.56727146e-06 4.93409992e-07]
2021-02-01 10:13:22,551 - pyswarms.single.local_best - INFO - Optimize for 500 iters with {'c1': 0.1, 'c2': 0.3, 'w': 0.9, 'k': 5, 'p': 2}
2021-02-01 10:13:52,170 - pyswarms.single.local_best - INFO - Optimization finished | best cost: 543.1186014785742, best pos: [1.36455719e+00 6.58433708e-01 1.34568060e+02 2.43015569e-01
 1.18167505e-05 2.58718776e-07 9.24349209e-07]
2021-02-01 10:13:52,245 - pyswarms.single.local_best - INFO - Optimize for 500 iters with {'c1': 0.1, 'c2': 0.3, 'w': 0.9, 'k': 5, 'p': 2}
2021-02-01 10:14:22,127 - pyswarms.single.local_best - INFO - Optimization finished | best cost: 521.0030329409752, best pos: [1.22236707e+00 7.23228590e-01 1.29791588e+02 3.42947303e-01
 2.57340000e-06 3.23543075e-07 1.71608717e-06]
2021-02-01 10:14:22,196 - pyswarms.single.local_best - INFO - Optimize for 500 iters with {'c1': 0.1, 'c2': 0.3, 'w': 0.9, 'k': 5, 'p': 2}
2021-02-01 10:14:51,924 - pyswarms.single.local_best - INFO - Optimization finished | best cost: 496.36167568220424, best pos: [1.09204469e+00 6.83634559e-01 1.28463544e+02 4.51940958e-01
 3.43193099e-06 1.45453217e-06 1.88006083e-07]
2021-02-01 10:14:51,992 - pyswarms.single.local_best - INFO - Optimize for 500 iters with {'c1': 0.1, 'c2': 0.3, 'w': 0.9, 'k': 5, 'p': 2}
2021-02-01 10:15:21,546 - pyswarms.single.local_best - INFO - Optimization finished | best cost: 566.0344455063838, best pos: [1.44624277e+00 7.20536968e-01 1.33148766e+02 2.33812589e-01
 4.33711250e-06 1.96466854e-06 1.16174949e-06]
2021-02-01 10:15:21,612 - pyswarms.single.local_best - INFO - Optimize for 500 iters with {'c1': 0.1, 'c2': 0.3, 'w': 0.9, 'k': 5, 'p': 2}
2021-02-01 10:15:50,618 - pyswarms.single.local_best - INFO - Optimization finished | best cost: 561.4456854077828, best pos: [1.75628548e+00 1.23806913e+00 1.28610429e+02 1.33789154e-01
 2.30883787e-06 1.16815560e-05 9.39177367e-07]
2021-02-01 10:15:50,689 - pyswarms.single.local_best - INFO - Optimize for 500 iters with {'c1': 0.1, 'c2': 0.3, 'w': 0.9, 'k': 5, 'p': 2}
2021-02-01 10:16:19,121 - pyswarms.single.local_best - INFO - Optimization finished | best cost: 540.4410507134717, best pos: [1.58044857e+00 1.08915490e+00 1.28735005e+02 1.75686744e-01
 1.01337763e-05 4.55516050e-07 1.07715462e-06]
2021-02-01 10:16:19,191 - pyswarms.single.local_best - INFO - Optimize for 500 iters with {'c1': 0.1, 'c2': 0.3, 'w': 0.9, 'k': 5, 'p': 2}
2021-02-01 10:16:49,019 - pyswarms.single.local_best - INFO - Optimization finished | best cost: 534.4750424968182, best pos: [1.31208567e+00 8.78753499e-01 1.27670292e+02 3.02122545e-01
 6.03330685e-06 1.22325433e-06 2.47545064e-07]
2021-02-01 10:16:49,082 - pyswarms.single.local_best - INFO - Optimize for 500 iters with {'c1': 0.1, 'c2': 0.3, 'w': 0.9, 'k': 5, 'p': 2}
2021-02-01 10:17:18,430 - pyswarms.single.local_best - INFO - Optimization finished | best cost: 574.5157403442643, best pos: [1.64612400e+00 9.54613406e-01 1.28377751e+02 1.66805535e-01
 2.52855185e-06 5.65332094e-06 1.82032671e-06]
2021-02-01 10:17:18,505 - pyswarms.single.local_best - INFO - Optimize for 500 iters with {'c1': 0.1, 'c2': 0.3, 'w': 0.9, 'k': 5, 'p': 2}
2021-02-01 10:17:49,178 - pyswarms.single.local_best - INFO - Optimization finished | best cost: 527.0539801657417, best pos: [1.56251422e+00 1.04198944e+00 1.29135599e+02 2.16700427e-01
 3.05476732e-06 4.54927174e-06 1.18203798e-08]
2021-02-01 10:17:49,237 - pyswarms.single.local_best - INFO - Optimize for 500 iters with {'c1': 0.1, 'c2': 0.3, 'w': 0.9, 'k': 5, 'p': 2}
2021-02-01 10:18:17,348 - pyswarms.single.local_best - INFO - Optimization finished | best cost: 529.899059143311, best pos: [1.35225481e+00 1.01041373e+00 1.28358523e+02 2.59768763e-01
 8.00836449e-06 2.63247461e-06 4.11668170e-07]
2021-02-01 10:18:17,424 - pyswarms.single.local_best - INFO - Optimize for 500 iters with {'c1': 0.1, 'c2': 0.3, 'w': 0.9, 'k': 5, 'p': 2}
2021-02-01 10:18:46,005 - pyswarms.single.local_best - INFO - Optimization finished | best cost: 552.1636971124635, best pos: [1.62620639e+00 1.07411614e+00 1.31016560e+02 1.79332738e-01
 4.51134242e-06 5.84890300e-06 3.07482010e-07]
2021-02-01 10:18:46,072 - pyswarms.single.local_best - INFO - Optimize for 500 iters with {'c1': 0.1, 'c2': 0.3, 'w': 0.9, 'k': 5, 'p': 2}
2021-02-01 10:19:14,885 - pyswarms.single.local_best - INFO - Optimization finished | best cost: 521.2214073503876, best pos: [1.48588719e+00 9.11483034e-01 1.30117923e+02 2.48714731e-01
 3.09988425e-06 2.37743668e-07 7.50977185e-07]
2021-02-01 10:19:14,956 - pyswarms.single.local_best - INFO - Optimize for 500 iters with {'c1': 0.1, 'c2': 0.3, 'w': 0.9, 'k': 5, 'p': 2}
2021-02-01 10:19:44,395 - pyswarms.single.local_best - INFO - Optimization finished | best cost: 513.2745523681515, best pos: [1.68108072e+00 1.07251222e+00 1.29504786e+02 1.73824251e-01
 4.59541403e-06 3.84312547e-06 2.42264824e-07]
2021-02-01 10:19:44,468 - pyswarms.single.local_best - INFO - Optimize for 500 iters with {'c1': 0.1, 'c2': 0.3, 'w': 0.9, 'k': 5, 'p': 2}
2021-02-01 10:20:13,287 - pyswarms.single.local_best - INFO - Optimization finished | best cost: 535.7756489062162, best pos: [1.48127099e+00 1.03400647e+00 1.30256352e+02 2.17801117e-01
 6.04079039e-06 4.88925841e-06 3.72508323e-07]
2021-02-01 10:20:13,355 - pyswarms.single.local_best - INFO - Optimize for 500 iters with {'c1': 0.1, 'c2': 0.3, 'w': 0.9, 'k': 5, 'p': 2}
2021-02-01 10:20:43,919 - pyswarms.single.local_best - INFO - Optimization finished | best cost: 502.45124501063555, best pos: [1.95625304e+00 1.12356582e+00 1.27984118e+02 1.19999491e-01
 3.27105406e-06 7.40861573e-06 1.86181431e-07]
2021-02-01 10:20:43,990 - pyswarms.single.local_best - INFO - Optimize for 500 iters with {'c1': 0.1, 'c2': 0.3, 'w': 0.9, 'k': 5, 'p': 2}
2021-02-01 10:21:13,107 - pyswarms.single.local_best - INFO - Optimization finished | best cost: 548.2804847452162, best pos: [8.74029383e-01 6.43620952e-01 1.26497771e+02 5.75641892e-01
 5.57272708e-06 3.06717028e-06 2.97834286e-07]
2021-02-01 10:21:13,179 - pyswarms.single.local_best - INFO - Optimize for 500 iters with {'c1': 0.1, 'c2': 0.3, 'w': 0.9, 'k': 5, 'p': 2}
2021-02-01 10:21:42,049 - pyswarms.single.local_best - INFO - Optimization finished | best cost: 562.9243694016693, best pos: [1.19334619e+00 7.29510049e-01 1.28574010e+02 3.56473304e-01
 9.45632037e-07 5.89441920e-06 7.05664118e-07]
2021-02-01 10:21:42,127 - pyswarms.single.local_best - INFO - Optimize for 500 iters with {'c1': 0.1, 'c2': 0.3, 'w': 0.9, 'k': 5, 'p': 2}
2021-02-01 10:22:13,161 - pyswarms.single.local_best - INFO - Optimization finished | best cost: 534.883117641388, best pos: [1.49098187e+00 1.00564040e+00 1.28579004e+02 2.19294852e-01
 5.46307288e-07 7.64115730e-06 1.01815616e-06]
2021-02-01 10:22:13,231 - pyswarms.single.local_best - INFO - Optimize for 500 iters with {'c1': 0.1, 'c2': 0.3, 'w': 0.9, 'k': 5, 'p': 2}
2021-02-01 10:22:42,602 - pyswarms.single.local_best - INFO - Optimization finished | best cost: 543.1669328087831, best pos: [1.36713086e+00 7.96755433e-01 1.30019565e+02 3.00988467e-01
 9.00340036e-07 1.53914589e-06 1.03949313e-06]
2021-02-01 10:22:42,672 - pyswarms.single.local_best - INFO - Optimize for 500 iters with {'c1': 0.1, 'c2': 0.3, 'w': 0.9, 'k': 5, 'p': 2}
2021-02-01 10:23:11,706 - pyswarms.single.local_best - INFO - Optimization finished | best cost: 581.2331992753195, best pos: [1.02592731e+00 5.66721418e-01 1.33753087e+02 4.04803897e-01
 6.55154613e-06 2.24402034e-06 2.64916237e-06]
2021-02-01 10:23:11,777 - pyswarms.single.local_best - INFO - Optimize for 500 iters with {'c1': 0.1, 'c2': 0.3, 'w': 0.9, 'k': 5, 'p': 2}
2021-02-01 10:23:41,131 - pyswarms.single.local_best - INFO - Optimization finished | best cost: 516.5261230137108, best pos: [1.43711318e+00 8.58301923e-01 1.30717662e+02 2.35795159e-01
 5.52747305e-06 4.05178065e-06 4.60824585e-07]
2021-02-01 10:23:41,199 - pyswarms.single.local_best - INFO - Optimize for 500 iters with {'c1': 0.1, 'c2': 0.3, 'w': 0.9, 'k': 5, 'p': 2}
2021-02-01 10:24:10,669 - pyswarms.single.local_best - INFO - Optimization finished | best cost: 579.9486148985754, best pos: [1.08725938e+00 6.72543569e-01 1.30872154e+02 4.16634958e-01
 6.72905504e-06 1.09305106e-06 1.54029646e-07]
2021-02-01 10:24:10,736 - pyswarms.single.local_best - INFO - Optimize for 500 iters with {'c1': 0.1, 'c2': 0.3, 'w': 0.9, 'k': 5, 'p': 2}
2021-02-01 10:24:40,655 - pyswarms.single.local_best - INFO - Optimization finished | best cost: 498.26645861747085, best pos: [9.51378818e-01 5.81664144e-01 1.29063067e+02 5.14065247e-01
 4.39500995e-06 1.58199502e-06 1.15105649e-06]
2021-02-01 10:24:40,725 - pyswarms.single.local_best - INFO - Optimize for 500 iters with {'c1': 0.1, 'c2': 0.3, 'w': 0.9, 'k': 5, 'p': 2}
2021-02-01 10:25:10,835 - pyswarms.single.local_best - INFO - Optimization finished | best cost: 554.0269530560205, best pos: [1.11870814e+00 7.39558828e-01 1.27664323e+02 4.09987149e-01
 1.77582337e-06 5.36614935e-06 1.73404625e-07]
2021-02-01 10:25:10,905 - pyswarms.single.local_best - INFO - Optimize for 500 iters with {'c1': 0.1, 'c2': 0.3, 'w': 0.9, 'k': 5, 'p': 2}
2021-02-01 10:25:41,426 - pyswarms.single.local_best - INFO - Optimization finished | best cost: 568.1392857620164, best pos: [1.28762357e+00 7.59005633e-01 1.28120617e+02 3.14824272e-01
 1.39897803e-06 4.76190103e-06 9.86074709e-07]
2021-02-01 10:25:41,489 - pyswarms.single.local_best - INFO - Optimize for 500 iters with {'c1': 0.1, 'c2': 0.3, 'w': 0.9, 'k': 5, 'p': 2}
2021-02-01 10:26:10,536 - pyswarms.single.local_best - INFO - Optimization finished | best cost: 514.3100695241087, best pos: [1.35516832e+00 7.77275509e-01 1.29247774e+02 2.79596826e-01
 4.09671271e-06 2.82818893e-06 8.46891264e-07]
2021-02-01 10:26:10,607 - pyswarms.single.local_best - INFO - Optimize for 500 iters with {'c1': 0.1, 'c2': 0.3, 'w': 0.9, 'k': 5, 'p': 2}
2021-02-01 10:26:38,858 - pyswarms.single.local_best - INFO - Optimization finished | best cost: 519.2379846066792, best pos: [1.32327042e+00 8.31963849e-01 1.28083704e+02 3.14534247e-01
 1.23893068e-06 2.99674577e-06 6.28595170e-07]
2021-02-01 10:26:38,917 - pyswarms.single.local_best - INFO - Optimize for 500 iters with {'c1': 0.1, 'c2': 0.3, 'w': 0.9, 'k': 5, 'p': 2}
2021-02-01 10:27:08,202 - pyswarms.single.local_best - INFO - Optimization finished | best cost: 530.5554785687805, best pos: [1.60318275e+00 9.04846364e-01 1.32185131e+02 1.91249748e-01
 2.26631714e-06 6.26972323e-06 5.87926851e-07]
2021-02-01 10:27:08,275 - pyswarms.single.local_best - INFO - Optimize for 500 iters with {'c1': 0.1, 'c2': 0.3, 'w': 0.9, 'k': 5, 'p': 2}
2021-02-01 10:27:36,289 - pyswarms.single.local_best - INFO - Optimization finished | best cost: 507.7870162858409, best pos: [1.51631607e+00 9.63622426e-01 1.27861495e+02 2.21686532e-01
 4.99421031e-08 7.15806017e-06 9.47811172e-07]
2021-02-01 10:27:36,350 - pyswarms.single.local_best - INFO - Optimize for 500 iters with {'c1': 0.1, 'c2': 0.3, 'w': 0.9, 'k': 5, 'p': 2}
2021-02-01 10:28:05,176 - pyswarms.single.local_best - INFO - Optimization finished | best cost: 524.9084054930033, best pos: [1.09088207e+00 7.01903136e-01 1.30721863e+02 4.02737187e-01
 2.91829263e-06 3.34714043e-06 1.03201527e-06]
2021-02-01 10:28:05,250 - pyswarms.single.local_best - INFO - Optimize for 500 iters with {'c1': 0.1, 'c2': 0.3, 'w': 0.9, 'k': 5, 'p': 2}
2021-02-01 10:28:34,900 - pyswarms.single.local_best - INFO - Optimization finished | best cost: 534.7932840122046, best pos: [1.54808471e+00 1.02570531e+00 1.27974143e+02 2.15729322e-01
 7.78547323e-07 3.87936751e-06 1.10473886e-06]
2021-02-01 10:28:34,972 - pyswarms.single.local_best - INFO - Optimize for 500 iters with {'c1': 0.1, 'c2': 0.3, 'w': 0.9, 'k': 5, 'p': 2}
2021-02-01 10:29:03,626 - pyswarms.single.local_best - INFO - Optimization finished | best cost: 523.0414085282639, best pos: [1.41104638e+00 9.13633510e-01 1.27526031e+02 2.62898396e-01
 1.16309235e-06 5.04011268e-06 7.96823798e-07]
2021-02-01 10:29:03,696 - pyswarms.single.local_best - INFO - Optimize for 500 iters with {'c1': 0.1, 'c2': 0.3, 'w': 0.9, 'k': 5, 'p': 2}
2021-02-01 10:29:32,179 - pyswarms.single.local_best - INFO - Optimization finished | best cost: 527.5810040820511, best pos: [1.81450130e+00 1.15852984e+00 1.26428422e+02 1.68935571e-01
 4.81247536e-07 5.62706779e-06 2.78542698e-07]
2021-02-01 10:29:32,252 - pyswarms.single.local_best - INFO - Optimize for 500 iters with {'c1': 0.1, 'c2': 0.3, 'w': 0.9, 'k': 5, 'p': 2}
2021-02-01 10:30:01,962 - pyswarms.single.local_best - INFO - Optimization finished | best cost: 550.2103117303749, best pos: [1.20566255e+00 7.63252798e-01 1.28271276e+02 3.52457717e-01
 7.05231572e-06 1.76713512e-06 1.40826972e-07]
2021-02-01 10:30:02,025 - pyswarms.single.local_best - INFO - Optimize for 500 iters with {'c1': 0.1, 'c2': 0.3, 'w': 0.9, 'k': 5, 'p': 2}
2021-02-01 10:30:30,192 - pyswarms.single.local_best - INFO - Optimization finished | best cost: 495.8514220441361, best pos: [1.80947372e+00 1.11502756e+00 1.30502451e+02 1.38393195e-01
 3.57086698e-06 3.10573482e-06 7.63839109e-07]
2021-02-01 10:30:30,265 - pyswarms.single.local_best - INFO - Optimize for 500 iters with {'c1': 0.1, 'c2': 0.3, 'w': 0.9, 'k': 5, 'p': 2}
2021-02-01 10:31:00,245 - pyswarms.single.local_best - INFO - Optimization finished | best cost: 587.6890197589759, best pos: [1.40952662e+00 8.60556846e-01 1.31898535e+02 2.45498117e-01
 4.62187246e-06 5.63096805e-06 3.28047598e-07]
2021-02-01 10:31:00,314 - pyswarms.single.local_best - INFO - Optimize for 500 iters with {'c1': 0.1, 'c2': 0.3, 'w': 0.9, 'k': 5, 'p': 2}
2021-02-01 10:31:31,420 - pyswarms.single.local_best - INFO - Optimization finished | best cost: 540.2033745489985, best pos: [1.27469456e+00 7.71472892e-01 1.28864613e+02 3.10391206e-01
 2.02028868e-06 1.67955620e-06 2.15720109e-06]
2021-02-01 10:31:31,489 - pyswarms.single.local_best - INFO - Optimize for 500 iters with {'c1': 0.1, 'c2': 0.3, 'w': 0.9, 'k': 5, 'p': 2}
2021-02-01 10:31:59,230 - pyswarms.single.local_best - INFO - Optimization finished | best cost: 545.4901530517063, best pos: [1.53477964e+00 9.03683644e-01 1.28111899e+02 2.27784716e-01
 2.48688819e-07 3.92898738e-06 1.08140643e-06]
2021-02-01 10:31:59,295 - pyswarms.single.local_best - INFO - Optimize for 500 iters with {'c1': 0.1, 'c2': 0.3, 'w': 0.9, 'k': 5, 'p': 2}
2021-02-01 10:32:28,787 - pyswarms.single.local_best - INFO - Optimization finished | best cost: 496.36108615132315, best pos: [1.37196320e+00 8.12389868e-01 1.32000482e+02 2.75193762e-01
 5.53426413e-06 1.13316476e-06 2.23341357e-07]
2021-02-01 10:32:28,855 - pyswarms.single.local_best - INFO - Optimize for 500 iters with {'c1': 0.1, 'c2': 0.3, 'w': 0.9, 'k': 5, 'p': 2}
2021-02-01 10:32:57,759 - pyswarms.single.local_best - INFO - Optimization finished | best cost: 577.1189262712508, best pos: [1.60260411e+00 1.12158211e+00 1.27763482e+02 1.73054990e-01
 3.86469326e-06 6.68366382e-06 1.39429940e-06]
2021-02-01 10:32:57,836 - pyswarms.single.local_best - INFO - Optimize for 500 iters with {'c1': 0.1, 'c2': 0.3, 'w': 0.9, 'k': 5, 'p': 2}
2021-02-01 10:33:25,288 - pyswarms.single.local_best - INFO - Optimization finished | best cost: 550.6089740722794, best pos: [1.19832507e+00 7.87313777e-01 1.29985532e+02 3.23199978e-01
 6.09924975e-06 3.32080806e-06 1.50840494e-06]
2021-02-01 10:33:25,357 - pyswarms.single.local_best - INFO - Optimize for 500 iters with {'c1': 0.1, 'c2': 0.3, 'w': 0.9, 'k': 5, 'p': 2}
2021-02-01 10:33:54,936 - pyswarms.single.local_best - INFO - Optimization finished | best cost: 507.3728195791335, best pos: [1.36655496e+00 7.77376853e-01 1.28916294e+02 3.25653751e-01
 5.22975667e-07 1.17527472e-06 6.52118229e-07]
2021-02-01 10:33:54,999 - pyswarms.single.local_best - INFO - Optimize for 500 iters with {'c1': 0.1, 'c2': 0.3, 'w': 0.9, 'k': 5, 'p': 2}
2021-02-01 10:34:24,049 - pyswarms.single.local_best - INFO - Optimization finished | best cost: 487.2628544505359, best pos: [1.32559807e+00 8.31175731e-01 1.28263731e+02 3.15486516e-01
 3.27210500e-06 3.56622868e-07 7.92065571e-07]
2021-02-01 10:34:24,111 - pyswarms.single.local_best - INFO - Optimize for 500 iters with {'c1': 0.1, 'c2': 0.3, 'w': 0.9, 'k': 5, 'p': 2}
2021-02-01 10:34:53,152 - pyswarms.single.local_best - INFO - Optimization finished | best cost: 527.6467196393197, best pos: [1.30832896e+00 7.57004383e-01 1.29981841e+02 3.01676598e-01
 1.97611816e-06 4.77174399e-06 7.56606078e-07]
2021-02-01 10:34:53,230 - pyswarms.single.local_best - INFO - Optimize for 500 iters with {'c1': 0.1, 'c2': 0.3, 'w': 0.9, 'k': 5, 'p': 2}
2021-02-01 10:35:23,011 - pyswarms.single.local_best - INFO - Optimization finished | best cost: 539.6057016408988, best pos: [1.91747343e+00 1.24205911e+00 1.28048643e+02 1.10818697e-01
 7.32644096e-06 1.75544776e-06 3.31899003e-07]
2021-02-01 10:35:23,083 - pyswarms.single.local_best - INFO - Optimize for 500 iters with {'c1': 0.1, 'c2': 0.3, 'w': 0.9, 'k': 5, 'p': 2}
2021-02-01 10:35:51,686 - pyswarms.single.local_best - INFO - Optimization finished | best cost: 559.1129223147774, best pos: [1.34299331e+00 7.59536459e-01 1.31010690e+02 2.90349775e-01
 1.81672942e-06 5.72953462e-06 3.14084028e-07]
2021-02-01 10:35:51,759 - pyswarms.single.local_best - INFO - Optimize for 500 iters with {'c1': 0.1, 'c2': 0.3, 'w': 0.9, 'k': 5, 'p': 2}
2021-02-01 10:36:20,027 - pyswarms.single.local_best - INFO - Optimization finished | best cost: 546.7576904869786, best pos: [1.98500806e+00 1.06582294e+00 1.30890066e+02 1.07395100e-01
 6.66383436e-06 2.41281123e-07 3.68063398e-07]
2021-02-01 10:36:20,100 - pyswarms.single.local_best - INFO - Optimize for 500 iters with {'c1': 0.1, 'c2': 0.3, 'w': 0.9, 'k': 5, 'p': 2}
2021-02-01 10:36:47,900 - pyswarms.single.local_best - INFO - Optimization finished | best cost: 524.5309554640987, best pos: [1.07874942e+00 5.98424719e-01 1.33074352e+02 3.87112061e-01
 7.13662837e-06 4.87446671e-06 3.70167564e-07]
2021-02-01 10:36:47,971 - pyswarms.single.local_best - INFO - Optimize for 500 iters with {'c1': 0.1, 'c2': 0.3, 'w': 0.9, 'k': 5, 'p': 2}
2021-02-01 10:37:16,651 - pyswarms.single.local_best - INFO - Optimization finished | best cost: 540.0295278854264, best pos: [1.13093068e+00 5.53796345e-01 1.30867406e+02 4.05910366e-01
 3.78202442e-06 2.08237767e-06 6.24238494e-07]
2021-02-01 10:37:16,718 - pyswarms.single.local_best - INFO - Optimize for 500 iters with {'c1': 0.1, 'c2': 0.3, 'w': 0.9, 'k': 5, 'p': 2}
2021-02-01 10:37:46,534 - pyswarms.single.local_best - INFO - Optimization finished | best cost: 534.9198793617825, best pos: [1.26517948e+00 8.34079713e-01 1.28217496e+02 3.04733514e-01
 6.27134438e-06 1.84067936e-06 1.17644638e-06]
2021-02-01 10:37:46,605 - pyswarms.single.local_best - INFO - Optimize for 500 iters with {'c1': 0.1, 'c2': 0.3, 'w': 0.9, 'k': 5, 'p': 2}
2021-02-01 10:38:16,286 - pyswarms.single.local_best - INFO - Optimization finished | best cost: 533.1299131011691, best pos: [1.57719786e+00 1.02619215e+00 1.27766607e+02 1.89316681e-01
 5.97396100e-06 7.29209426e-06 3.48707972e-07]
2021-02-01 10:38:16,360 - pyswarms.single.local_best - INFO - Optimize for 500 iters with {'c1': 0.1, 'c2': 0.3, 'w': 0.9, 'k': 5, 'p': 2}
2021-02-01 10:38:45,291 - pyswarms.single.local_best - INFO - Optimization finished | best cost: 505.8743300750371, best pos: [8.18417452e-01 5.11239447e-01 1.30638753e+02 6.10566295e-01
 5.40381668e-06 3.00315438e-06 1.38932152e-06]
2021-02-01 10:38:45,360 - pyswarms.single.local_best - INFO - Optimize for 500 iters with {'c1': 0.1, 'c2': 0.3, 'w': 0.9, 'k': 5, 'p': 2}
2021-02-01 10:39:14,967 - pyswarms.single.local_best - INFO - Optimization finished | best cost: 549.4287175150969, best pos: [1.10987443e+00 8.72507154e-01 1.25278381e+02 3.68866984e-01
 6.14436517e-06 5.36915126e-06 8.45842176e-07]
2021-02-01 10:39:15,040 - pyswarms.single.local_best - INFO - Optimize for 500 iters with {'c1': 0.1, 'c2': 0.3, 'w': 0.9, 'k': 5, 'p': 2}
2021-02-01 10:39:44,645 - pyswarms.single.local_best - INFO - Optimization finished | best cost: 519.8640141734877, best pos: [1.19094049e+00 7.84856461e-01 1.32576174e+02 3.40328482e-01
 4.72606583e-06 2.13226991e-06 7.69608562e-07]
2021-02-01 10:39:44,715 - pyswarms.single.local_best - INFO - Optimize for 500 iters with {'c1': 0.1, 'c2': 0.3, 'w': 0.9, 'k': 5, 'p': 2}
2021-02-01 10:40:13,636 - pyswarms.single.local_best - INFO - Optimization finished | best cost: 509.00831934633544, best pos: [1.06894076e+00 5.63352061e-01 1.30107096e+02 4.62253946e-01
 3.84059465e-06 1.26638259e-06 3.86665112e-07]
2021-02-01 10:40:13,704 - pyswarms.single.local_best - INFO - Optimize for 500 iters with {'c1': 0.1, 'c2': 0.3, 'w': 0.9, 'k': 5, 'p': 2}
2021-02-01 10:40:41,722 - pyswarms.single.local_best - INFO - Optimization finished | best cost: 554.1426915247989, best pos: [1.32102951e+00 7.67634664e-01 1.32399152e+02 2.80712856e-01
 6.22726854e-06 1.32315621e-06 8.19028001e-07]
2021-02-01 10:40:41,796 - pyswarms.single.local_best - INFO - Optimize for 500 iters with {'c1': 0.1, 'c2': 0.3, 'w': 0.9, 'k': 5, 'p': 2}
2021-02-01 10:41:09,887 - pyswarms.single.local_best - INFO - Optimization finished | best cost: 536.4140491560015, best pos: [1.38133133e+00 9.72079350e-01 1.25267786e+02 2.83320293e-01
 1.22067529e-06 1.67697835e-06 1.25700072e-06]
2021-02-01 10:41:09,960 - pyswarms.single.local_best - INFO - Optimize for 500 iters with {'c1': 0.1, 'c2': 0.3, 'w': 0.9, 'k': 5, 'p': 2}
2021-02-01 10:41:38,148 - pyswarms.single.local_best - INFO - Optimization finished | best cost: 406.9810403202613, best pos: [9.66832027e-01 2.12640906e-01 1.40880774e+02 4.60337637e-01
 1.25757613e-06 2.21053273e-06 3.14619891e-07]
2021-02-01 10:41:38,212 - pyswarms.single.local_best - INFO - Optimize for 500 iters with {'c1': 0.1, 'c2': 0.3, 'w': 0.9, 'k': 5, 'p': 2}
2021-02-01 10:42:05,349 - pyswarms.single.local_best - INFO - Optimization finished | best cost: 391.8951347562252, best pos: [1.29898181e+00 6.29944051e-01 1.40270386e+02 2.83282004e-01
 1.08218181e-06 8.71918857e-07 4.70709503e-07]
2021-02-01 10:42:05,422 - pyswarms.single.local_best - INFO - Optimize for 500 iters with {'c1': 0.1, 'c2': 0.3, 'w': 0.9, 'k': 5, 'p': 2}
2021-02-01 10:42:33,036 - pyswarms.single.local_best - INFO - Optimization finished | best cost: 402.878178542302, best pos: [1.63822583e+00 1.39721205e+00 1.35787425e+02 1.60910905e-01
 1.85344905e-06 3.25846500e-06 9.36141386e-08]
2021-02-01 10:42:33,099 - pyswarms.single.local_best - INFO - Optimize for 500 iters with {'c1': 0.1, 'c2': 0.3, 'w': 0.9, 'k': 5, 'p': 2}
2021-02-01 10:42:59,645 - pyswarms.single.local_best - INFO - Optimization finished | best cost: 413.23819462697094, best pos: [9.89841708e-01 9.15211436e-01 1.14740518e+02 4.87808456e-01
 1.85457545e-06 6.63995088e-07 1.47792586e-07]
2021-02-01 10:42:59,712 - pyswarms.single.local_best - INFO - Optimize for 500 iters with {'c1': 0.1, 'c2': 0.3, 'w': 0.9, 'k': 5, 'p': 2}
2021-02-01 10:43:26,893 - pyswarms.single.local_best - INFO - Optimization finished | best cost: 421.49640934142593, best pos: [3.27599635e-01 1.47159377e+00 8.51973377e+01 2.12418519e-01
 2.15463787e-06 2.84486788e-06 3.41472437e-06]
2021-02-01 10:43:26,967 - pyswarms.single.local_best - INFO - Optimize for 500 iters with {'c1': 0.1, 'c2': 0.3, 'w': 0.9, 'k': 5, 'p': 2}
2021-02-01 10:43:54,481 - pyswarms.single.local_best - INFO - Optimization finished | best cost: 422.28286890741225, best pos: [1.01231895e+00 7.15568773e-01 1.38827879e+02 4.20342418e-01
 3.79560677e-07 2.83979046e-06 5.61352588e-07]
2021-02-01 10:43:54,562 - pyswarms.single.local_best - INFO - Optimize for 500 iters with {'c1': 0.1, 'c2': 0.3, 'w': 0.9, 'k': 5, 'p': 2}
2021-02-01 10:44:21,511 - pyswarms.single.local_best - INFO - Optimization finished | best cost: 405.5384723479006, best pos: [1.09798852e+00 8.27070382e-01 1.35756205e+02 3.82375994e-01
 2.55886340e-06 5.72954928e-08 4.64382943e-07]
2021-02-01 10:44:21,586 - pyswarms.single.local_best - INFO - Optimize for 500 iters with {'c1': 0.1, 'c2': 0.3, 'w': 0.9, 'k': 5, 'p': 2}
2021-02-01 10:44:48,973 - pyswarms.single.local_best - INFO - Optimization finished | best cost: 354.52578239241416, best pos: [1.07278662e+00 6.42521989e-01 1.39010349e+02 3.90126723e-01
 1.10934938e-06 2.48381872e-06 1.81553904e-07]
2021-02-01 10:44:49,045 - pyswarms.single.local_best - INFO - Optimize for 500 iters with {'c1': 0.1, 'c2': 0.3, 'w': 0.9, 'k': 5, 'p': 2}
2021-02-01 10:45:16,909 - pyswarms.single.local_best - INFO - Optimization finished | best cost: 381.55224551925164, best pos: [8.37672995e-01 4.28337432e-01 1.41058096e+02 5.68272499e-01
 2.25589230e-06 1.63863122e-06 1.08723455e-07]
2021-02-01 10:45:16,981 - pyswarms.single.local_best - INFO - Optimize for 500 iters with {'c1': 0.1, 'c2': 0.3, 'w': 0.9, 'k': 5, 'p': 2}
2021-02-01 10:45:44,623 - pyswarms.single.local_best - INFO - Optimization finished | best cost: 352.6092739198403, best pos: [1.04939996e+00 4.93289882e-01 1.39730498e+02 4.38486639e-01
 6.65224061e-07 1.23975748e-07 6.17987120e-07]
2021-02-01 10:45:44,702 - pyswarms.single.local_best - INFO - Optimize for 500 iters with {'c1': 0.1, 'c2': 0.3, 'w': 0.9, 'k': 5, 'p': 2}
2021-02-01 10:46:10,954 - pyswarms.single.local_best - INFO - Optimization finished | best cost: 392.56580192869563, best pos: [1.00652396e+00 8.33114955e-01 1.16087014e+02 5.25366509e-01
 1.33748906e-06 3.04831158e-07 2.04337680e-07]
2021-02-01 10:46:11,027 - pyswarms.single.local_best - INFO - Optimize for 500 iters with {'c1': 0.1, 'c2': 0.3, 'w': 0.9, 'k': 5, 'p': 2}
2021-02-01 10:46:37,705 - pyswarms.single.local_best - INFO - Optimization finished | best cost: 440.2615612913271, best pos: [9.49053715e-01 1.93185063e+00 8.95964390e+01 1.03769355e-01
 5.01844383e-06 1.93762202e-06 1.03707704e-06]
2021-02-01 10:46:37,775 - pyswarms.single.local_best - INFO - Optimize for 500 iters with {'c1': 0.1, 'c2': 0.3, 'w': 0.9, 'k': 5, 'p': 2}
2021-02-01 10:47:04,279 - pyswarms.single.local_best - INFO - Optimization finished | best cost: 387.22856036045715, best pos: [7.72575843e-01 4.35885097e-01 1.38779448e+02 6.97710580e-01
 1.49809877e-06 1.05765591e-07 4.55289036e-07]
2021-02-01 10:47:04,352 - pyswarms.single.local_best - INFO - Optimize for 500 iters with {'c1': 0.1, 'c2': 0.3, 'w': 0.9, 'k': 5, 'p': 2}
2021-02-01 10:47:32,358 - pyswarms.single.local_best - INFO - Optimization finished | best cost: 426.95742603723437, best pos: [1.92945017e+00 1.61199242e+00 1.21988567e+02 1.50509197e-01
 1.31321632e-07 1.55449336e-06 5.81814176e-08]
2021-02-01 10:47:32,432 - pyswarms.single.local_best - INFO - Optimize for 500 iters with {'c1': 0.1, 'c2': 0.3, 'w': 0.9, 'k': 5, 'p': 2}
2021-02-01 10:47:59,317 - pyswarms.single.local_best - INFO - Optimization finished | best cost: 349.37226264716844, best pos: [2.83387992e-01 1.77825779e+00 8.54546028e+01 1.41194150e-01
 2.76662380e-06 2.06792537e-06 2.60864285e-06]
2021-02-01 10:47:59,388 - pyswarms.single.local_best - INFO - Optimize for 500 iters with {'c1': 0.1, 'c2': 0.3, 'w': 0.9, 'k': 5, 'p': 2}
2021-02-01 10:48:26,181 - pyswarms.single.local_best - INFO - Optimization finished | best cost: 367.42099624299647, best pos: [1.05877740e+00 8.49836903e-01 1.36145990e+02 4.14519974e-01
 2.51507515e-06 5.13045751e-07 1.55421160e-07]
2021-02-01 10:48:26,239 - pyswarms.single.local_best - INFO - Optimize for 500 iters with {'c1': 0.1, 'c2': 0.3, 'w': 0.9, 'k': 5, 'p': 2}
2021-02-01 10:48:52,779 - pyswarms.single.local_best - INFO - Optimization finished | best cost: 418.76856751994467, best pos: [8.20462421e-01 7.40427734e-01 1.30278019e+02 5.95536014e-01
 1.97742281e-06 5.19868085e-07 7.58068994e-07]
2021-02-01 10:48:52,858 - pyswarms.single.local_best - INFO - Optimize for 500 iters with {'c1': 0.1, 'c2': 0.3, 'w': 0.9, 'k': 5, 'p': 2}
2021-02-01 10:49:20,373 - pyswarms.single.local_best - INFO - Optimization finished | best cost: 401.8024008539061, best pos: [1.23978169e+00 3.18810570e-01 1.39561216e+02 3.04964015e-01
 1.25340675e-06 5.24780425e-07 7.05096082e-07]
2021-02-01 10:49:20,443 - pyswarms.single.local_best - INFO - Optimize for 500 iters with {'c1': 0.1, 'c2': 0.3, 'w': 0.9, 'k': 5, 'p': 2}
2021-02-01 10:49:47,855 - pyswarms.single.local_best - INFO - Optimization finished | best cost: 417.54204633026393, best pos: [9.92192320e-01 8.52690898e-01 1.36673686e+02 4.63232321e-01
 1.68897100e-06 2.43427783e-07 4.51966077e-07]
2021-02-01 10:49:47,939 - pyswarms.single.local_best - INFO - Optimize for 500 iters with {'c1': 0.1, 'c2': 0.3, 'w': 0.9, 'k': 5, 'p': 2}
2021-02-01 10:50:15,469 - pyswarms.single.local_best - INFO - Optimization finished | best cost: 394.4419331633159, best pos: [1.55263062e+00 1.45775204e+00 1.31068257e+02 1.97864661e-01
 1.95767826e-06 9.26984140e-07 9.93921008e-08]
2021-02-01 10:50:15,543 - pyswarms.single.local_best - INFO - Optimize for 500 iters with {'c1': 0.1, 'c2': 0.3, 'w': 0.9, 'k': 5, 'p': 2}
2021-02-01 10:50:42,667 - pyswarms.single.local_best - INFO - Optimization finished | best cost: 382.5290461282326, best pos: [1.25688508e+00 7.58405036e-01 1.37420712e+02 2.84309641e-01
 1.97562019e-06 3.48857460e-06 5.67813181e-08]
2021-02-01 10:50:42,739 - pyswarms.single.local_best - INFO - Optimize for 500 iters with {'c1': 0.1, 'c2': 0.3, 'w': 0.9, 'k': 5, 'p': 2}
2021-02-01 10:51:10,238 - pyswarms.single.local_best - INFO - Optimization finished | best cost: 404.10788159130175, best pos: [3.38933478e-01 1.54452455e+00 8.60498800e+01 2.03391460e-01
 3.05926086e-06 2.98286539e-06 2.31861431e-06]
2021-02-01 10:51:10,304 - pyswarms.single.local_best - INFO - Optimize for 500 iters with {'c1': 0.1, 'c2': 0.3, 'w': 0.9, 'k': 5, 'p': 2}
2021-02-01 10:51:37,713 - pyswarms.single.local_best - INFO - Optimization finished | best cost: 415.7666652307542, best pos: [1.28556495e+00 8.63494975e-01 1.40081825e+02 2.94185936e-01
 2.57694762e-06 1.96610401e-07 9.37601296e-08]
2021-02-01 10:51:37,777 - pyswarms.single.local_best - INFO - Optimize for 500 iters with {'c1': 0.1, 'c2': 0.3, 'w': 0.9, 'k': 5, 'p': 2}
2021-02-01 10:52:04,901 - pyswarms.single.local_best - INFO - Optimization finished | best cost: 392.2675968769776, best pos: [4.18914949e-01 1.16560073e+00 8.72834060e+01 3.47176710e-01
 6.12738838e-07 1.22916650e-06 4.45448186e-06]
2021-02-01 10:52:04,965 - pyswarms.single.local_best - INFO - Optimize for 500 iters with {'c1': 0.1, 'c2': 0.3, 'w': 0.9, 'k': 5, 'p': 2}
2021-02-01 10:52:31,279 - pyswarms.single.local_best - INFO - Optimization finished | best cost: 429.445324896524, best pos: [9.69312830e-01 7.92833214e-01 1.37981231e+02 4.61040736e-01
 3.19728804e-07 2.72185707e-06 3.00355740e-07]
2021-02-01 10:52:31,348 - pyswarms.single.local_best - INFO - Optimize for 500 iters with {'c1': 0.1, 'c2': 0.3, 'w': 0.9, 'k': 5, 'p': 2}
2021-02-01 10:52:58,448 - pyswarms.single.local_best - INFO - Optimization finished | best cost: 412.6005741502759, best pos: [1.63570032e+00 1.27259177e+00 1.34591677e+02 1.81499538e-01
 2.17858808e-06 9.47853540e-07 4.94369228e-08]
2021-02-01 10:52:58,522 - pyswarms.single.local_best - INFO - Optimize for 500 iters with {'c1': 0.1, 'c2': 0.3, 'w': 0.9, 'k': 5, 'p': 2}
2021-02-01 10:53:25,131 - pyswarms.single.local_best - INFO - Optimization finished | best cost: 402.6352630599813, best pos: [4.81667349e-01 1.39713722e+00 8.46754533e+01 2.44486556e-01
 1.19309524e-06 4.11508533e-06 1.52569568e-06]
2021-02-01 10:53:25,202 - pyswarms.single.local_best - INFO - Optimize for 500 iters with {'c1': 0.1, 'c2': 0.3, 'w': 0.9, 'k': 5, 'p': 2}
2021-02-01 10:53:52,248 - pyswarms.single.local_best - INFO - Optimization finished | best cost: 401.9470157023653, best pos: [1.34974623e-01 1.12003756e+00 8.02852474e+01 3.72885606e-01
 3.69030907e-06 7.84769084e-07 4.11143863e-08]
2021-02-01 10:53:52,318 - pyswarms.single.local_best - INFO - Optimize for 500 iters with {'c1': 0.1, 'c2': 0.3, 'w': 0.9, 'k': 5, 'p': 2}
2021-02-01 10:54:20,060 - pyswarms.single.local_best - INFO - Optimization finished | best cost: 400.65412878393147, best pos: [6.29189110e-02 1.28987110e+00 8.11646608e+01 2.90247961e-01
 1.35535911e-06 7.40434097e-07 1.70537702e-06]
2021-02-01 10:54:20,134 - pyswarms.single.local_best - INFO - Optimize for 500 iters with {'c1': 0.1, 'c2': 0.3, 'w': 0.9, 'k': 5, 'p': 2}
2021-02-01 10:54:47,109 - pyswarms.single.local_best - INFO - Optimization finished | best cost: 393.19443828308255, best pos: [1.46361647e+00 1.11000684e+00 1.38420105e+02 2.33373448e-01
 1.54334570e-06 1.16774924e-06 6.25279534e-08]
2021-02-01 10:54:47,181 - pyswarms.single.local_best - INFO - Optimize for 500 iters with {'c1': 0.1, 'c2': 0.3, 'w': 0.9, 'k': 5, 'p': 2}
2021-02-01 10:55:14,740 - pyswarms.single.local_best - INFO - Optimization finished | best cost: 382.28625137436967, best pos: [5.63900501e-03 1.06135342e+00 8.38637450e+01 4.03754203e-01
 5.64948644e-06 3.88516371e-06 3.21057536e-06]
2021-02-01 10:55:14,807 - pyswarms.single.local_best - INFO - Optimize for 500 iters with {'c1': 0.1, 'c2': 0.3, 'w': 0.9, 'k': 5, 'p': 2}
2021-02-01 10:55:41,741 - pyswarms.single.local_best - INFO - Optimization finished | best cost: 436.98931718470783, best pos: [1.17271177e+00 5.30203734e-01 1.39517659e+02 3.59482495e-01
 1.05228007e-06 2.38739455e-07 4.61712581e-07]
2021-02-01 10:55:41,806 - pyswarms.single.local_best - INFO - Optimize for 500 iters with {'c1': 0.1, 'c2': 0.3, 'w': 0.9, 'k': 5, 'p': 2}
2021-02-01 10:56:09,284 - pyswarms.single.local_best - INFO - Optimization finished | best cost: 440.8138700884899, best pos: [3.79839642e-01 1.51181368e+00 8.78035698e+01 2.09742232e-01
 4.69746459e-06 1.81700105e-06 3.59741980e-06]
2021-02-01 10:56:09,355 - pyswarms.single.local_best - INFO - Optimize for 500 iters with {'c1': 0.1, 'c2': 0.3, 'w': 0.9, 'k': 5, 'p': 2}
2021-02-01 10:56:36,333 - pyswarms.single.local_best - INFO - Optimization finished | best cost: 391.539465154122, best pos: [9.72673867e-01 1.42859206e-01 1.41142177e+02 4.45354942e-01
 2.34481530e-06 8.33893348e-07 6.31176732e-07]
2021-02-01 10:56:36,412 - pyswarms.single.local_best - INFO - Optimize for 500 iters with {'c1': 0.1, 'c2': 0.3, 'w': 0.9, 'k': 5, 'p': 2}
2021-02-01 10:57:02,601 - pyswarms.single.local_best - INFO - Optimization finished | best cost: 390.58707234110597, best pos: [1.02472840e+00 9.33243611e-03 1.41459905e+02 3.83718705e-01
 3.95873006e-06 1.89687541e-06 5.09037384e-07]
2021-02-01 10:57:02,675 - pyswarms.single.local_best - INFO - Optimize for 500 iters with {'c1': 0.1, 'c2': 0.3, 'w': 0.9, 'k': 5, 'p': 2}
2021-02-01 10:57:29,454 - pyswarms.single.local_best - INFO - Optimization finished | best cost: 357.79144002802764, best pos: [1.12168436e+00 6.24277224e-02 1.41891617e+02 3.39186985e-01
 2.57030632e-06 2.78387572e-06 1.89094469e-07]
2021-02-01 10:57:29,525 - pyswarms.single.local_best - INFO - Optimize for 500 iters with {'c1': 0.1, 'c2': 0.3, 'w': 0.9, 'k': 5, 'p': 2}
2021-02-01 10:57:56,075 - pyswarms.single.local_best - INFO - Optimization finished | best cost: 424.97016644229166, best pos: [8.83888630e-01 7.96062697e-01 1.34748415e+02 5.47473867e-01
 1.04844981e-06 1.99451178e-06 3.83578351e-09]
2021-02-01 10:57:56,146 - pyswarms.single.local_best - INFO - Optimize for 500 iters with {'c1': 0.1, 'c2': 0.3, 'w': 0.9, 'k': 5, 'p': 2}
2021-02-01 10:58:23,488 - pyswarms.single.local_best - INFO - Optimization finished | best cost: 445.87567313097605, best pos: [7.71796656e-01 5.74326254e-01 1.38771058e+02 6.39445473e-01
 3.47918892e-06 3.08343071e-07 4.72283548e-07]
2021-02-01 10:58:23,559 - pyswarms.single.local_best - INFO - Optimize for 500 iters with {'c1': 0.1, 'c2': 0.3, 'w': 0.9, 'k': 5, 'p': 2}
2021-02-01 10:58:50,705 - pyswarms.single.local_best - INFO - Optimization finished | best cost: 402.4095362902608, best pos: [7.30210144e-01 1.76713445e+00 8.57260311e+01 1.40872499e-01
 2.65515541e-06 5.93007697e-06 4.76045181e-07]
2021-02-01 10:58:50,776 - pyswarms.single.local_best - INFO - Optimize for 500 iters with {'c1': 0.1, 'c2': 0.3, 'w': 0.9, 'k': 5, 'p': 2}
2021-02-01 10:59:17,057 - pyswarms.single.local_best - INFO - Optimization finished | best cost: 442.9904574714567, best pos: [7.58832615e-01 1.48862650e+00 8.81775733e+01 2.06197640e-01
 5.10240158e-06 1.28003086e-06 1.22244787e-06]
2021-02-01 10:59:17,129 - pyswarms.single.local_best - INFO - Optimize for 500 iters with {'c1': 0.1, 'c2': 0.3, 'w': 0.9, 'k': 5, 'p': 2}
2021-02-01 10:59:44,692 - pyswarms.single.local_best - INFO - Optimization finished | best cost: 417.31476464348526, best pos: [1.32300068e+00 9.94624195e-01 1.38647137e+02 2.67742281e-01
 2.77886371e-06 1.25479144e-06 4.85685197e-08]
2021-02-01 10:59:44,764 - pyswarms.single.local_best - INFO - Optimize for 500 iters with {'c1': 0.1, 'c2': 0.3, 'w': 0.9, 'k': 5, 'p': 2}
2021-02-01 11:00:13,227 - pyswarms.single.local_best - INFO - Optimization finished | best cost: 409.6993922729866, best pos: [7.67206658e-01 6.40999772e-01 1.35492642e+02 6.76268458e-01
 1.54613104e-08 7.45640042e-07 1.22090643e-06]
2021-02-01 11:00:13,308 - pyswarms.single.local_best - INFO - Optimize for 500 iters with {'c1': 0.1, 'c2': 0.3, 'w': 0.9, 'k': 5, 'p': 2}
2021-02-01 11:00:41,394 - pyswarms.single.local_best - INFO - Optimization finished | best cost: 402.75267128699863, best pos: [1.25977851e+00 9.75586664e-01 1.35538550e+02 2.93757021e-01
 2.45551037e-06 1.97846280e-06 3.64586857e-08]
2021-02-01 11:00:41,464 - pyswarms.single.local_best - INFO - Optimize for 500 iters with {'c1': 0.1, 'c2': 0.3, 'w': 0.9, 'k': 5, 'p': 2}
2021-02-01 11:01:08,808 - pyswarms.single.local_best - INFO - Optimization finished | best cost: 412.9995048720155, best pos: [9.60779223e-01 8.87175059e-01 1.30512608e+02 4.79989354e-01
 1.16914444e-06 1.80811491e-06 1.83419233e-07]
2021-02-01 11:01:08,877 - pyswarms.single.local_best - INFO - Optimize for 500 iters with {'c1': 0.1, 'c2': 0.3, 'w': 0.9, 'k': 5, 'p': 2}
2021-02-01 11:01:35,478 - pyswarms.single.local_best - INFO - Optimization finished | best cost: 419.85264820301916, best pos: [3.93520426e-01 1.02775725e+00 8.52811054e+01 4.15289282e-01
 4.09900459e-06 2.78339312e-06 1.86759851e-06]
2021-02-01 11:01:35,543 - pyswarms.single.local_best - INFO - Optimize for 500 iters with {'c1': 0.1, 'c2': 0.3, 'w': 0.9, 'k': 5, 'p': 2}
2021-02-01 11:02:02,496 - pyswarms.single.local_best - INFO - Optimization finished | best cost: 364.01615277192906, best pos: [8.41160701e-01 7.36865705e-01 1.39002789e+02 5.88416684e-01
 2.41176379e-06 1.60886391e-07 3.24233412e-07]
2021-02-01 11:02:02,569 - pyswarms.single.local_best - INFO - Optimize for 500 iters with {'c1': 0.1, 'c2': 0.3, 'w': 0.9, 'k': 5, 'p': 2}
2021-02-01 11:02:29,267 - pyswarms.single.local_best - INFO - Optimization finished | best cost: 418.2550858967058, best pos: [8.22765364e-02 1.33206660e+00 8.46563932e+01 2.69272758e-01
 2.71798717e-06 3.08024226e-06 5.05846865e-06]
2021-02-01 11:02:29,330 - pyswarms.single.local_best - INFO - Optimize for 500 iters with {'c1': 0.1, 'c2': 0.3, 'w': 0.9, 'k': 5, 'p': 2}
2021-02-01 11:02:56,180 - pyswarms.single.local_best - INFO - Optimization finished | best cost: 421.5465312962935, best pos: [1.20973205e+00 1.12885709e+00 1.36708274e+02 3.37674680e-01
 4.01715923e-07 7.68369368e-07 4.28832567e-07]
2021-02-01 11:02:56,251 - pyswarms.single.local_best - INFO - Optimize for 500 iters with {'c1': 0.1, 'c2': 0.3, 'w': 0.9, 'k': 5, 'p': 2}
2021-02-01 11:03:23,096 - pyswarms.single.local_best - INFO - Optimization finished | best cost: 410.0193077167886, best pos: [8.90364039e-01 1.52305692e+00 9.09828503e+01 2.01508821e-01
 4.19297246e-06 2.91947046e-06 1.06960647e-06]
2021-02-01 11:03:23,168 - pyswarms.single.local_best - INFO - Optimize for 500 iters with {'c1': 0.1, 'c2': 0.3, 'w': 0.9, 'k': 5, 'p': 2}
2021-02-01 11:03:51,404 - pyswarms.single.local_best - INFO - Optimization finished | best cost: 401.46838637411577, best pos: [5.69503036e-01 1.23755969e+00 8.88250025e+01 3.12326160e-01
 3.34070654e-06 5.82652360e-06 1.08920911e-06]
2021-02-01 11:03:51,476 - pyswarms.single.local_best - INFO - Optimize for 500 iters with {'c1': 0.1, 'c2': 0.3, 'w': 0.9, 'k': 5, 'p': 2}
2021-02-01 11:04:19,378 - pyswarms.single.local_best - INFO - Optimization finished | best cost: 355.08679223942704, best pos: [8.69320071e-01 7.87931690e-01 1.39582060e+02 5.77881744e-01
 1.80069812e-06 7.00598633e-07 1.36107999e-08]
2021-02-01 11:04:19,447 - pyswarms.single.local_best - INFO - Optimize for 500 iters with {'c1': 0.1, 'c2': 0.3, 'w': 0.9, 'k': 5, 'p': 2}
2021-02-01 11:04:45,996 - pyswarms.single.local_best - INFO - Optimization finished | best cost: 424.9564074699416, best pos: [3.20086818e-01 1.58394734e+00 8.37200811e+01 1.73977333e-01
 1.92467520e-06 2.82370923e-06 2.63320407e-06]
2021-02-01 11:04:46,069 - pyswarms.single.local_best - INFO - Optimize for 500 iters with {'c1': 0.1, 'c2': 0.3, 'w': 0.9, 'k': 5, 'p': 2}
2021-02-01 11:05:14,627 - pyswarms.single.local_best - INFO - Optimization finished | best cost: 455.7114325942222, best pos: [8.49196573e-01 1.40877076e+00 8.44438235e+01 2.34492723e-01
 2.49041961e-08 2.92536548e-06 1.27926244e-06]
2021-02-01 11:05:14,697 - pyswarms.single.local_best - INFO - Optimize for 500 iters with {'c1': 0.1, 'c2': 0.3, 'w': 0.9, 'k': 5, 'p': 2}
2021-02-01 11:05:42,766 - pyswarms.single.local_best - INFO - Optimization finished | best cost: 463.60752613807836, best pos: [2.17248487e-01 1.18641714e+00 8.73387995e+01 3.38591255e-01
 4.93500776e-06 1.52017034e-06 6.06574069e-06]
2021-02-01 11:05:42,838 - pyswarms.single.local_best - INFO - Optimize for 500 iters with {'c1': 0.1, 'c2': 0.3, 'w': 0.9, 'k': 5, 'p': 2}
2021-02-01 11:06:09,843 - pyswarms.single.local_best - INFO - Optimization finished | best cost: 374.52826748702404, best pos: [9.12433855e-01 6.58473319e-01 1.38042658e+02 5.33289289e-01
 1.17515108e-06 1.44933519e-07 6.90359441e-07]
2021-02-01 11:06:09,917 - pyswarms.single.local_best - INFO - Optimize for 500 iters with {'c1': 0.1, 'c2': 0.3, 'w': 0.9, 'k': 5, 'p': 2}
2021-02-01 11:06:37,333 - pyswarms.single.local_best - INFO - Optimization finished | best cost: 413.28474309322206, best pos: [2.04816311e-01 1.96100989e+00 8.36503371e+01 9.39016741e-02
 4.34991910e-06 2.98941091e-06 1.38937655e-06]
2021-02-01 11:06:37,404 - pyswarms.single.local_best - INFO - Optimize for 500 iters with {'c1': 0.1, 'c2': 0.3, 'w': 0.9, 'k': 5, 'p': 2}
2021-02-01 11:07:02,772 - pyswarms.single.local_best - INFO - Optimization finished | best cost: 375.41048554599865, best pos: [7.75474056e-02 1.64372992e+00 8.44849764e+01 1.74365256e-01
 2.68001299e-06 8.30068728e-07 3.56779855e-06]
2021-02-01 11:07:02,849 - pyswarms.single.local_best - INFO - Optimize for 500 iters with {'c1': 0.1, 'c2': 0.3, 'w': 0.9, 'k': 5, 'p': 2}
2021-02-01 11:07:29,670 - pyswarms.single.local_best - INFO - Optimization finished | best cost: 427.4195513851844, best pos: [5.08123545e-01 1.24203067e+00 8.81460202e+01 3.12194570e-01
 5.88662249e-06 5.15217010e-07 1.65711553e-06]
2021-02-01 11:07:29,742 - pyswarms.single.local_best - INFO - Optimize for 500 iters with {'c1': 0.1, 'c2': 0.3, 'w': 0.9, 'k': 5, 'p': 2}
2021-02-01 11:07:57,720 - pyswarms.single.local_best - INFO - Optimization finished | best cost: 383.2129499467762, best pos: [1.35826222e+00 1.03812120e+00 1.36229643e+02 2.85035546e-01
 1.93038287e-06 4.81211506e-07 2.25188244e-08]
2021-02-01 11:07:57,794 - pyswarms.single.local_best - INFO - Optimize for 500 iters with {'c1': 0.1, 'c2': 0.3, 'w': 0.9, 'k': 5, 'p': 2}
2021-02-01 11:08:24,776 - pyswarms.single.local_best - INFO - Optimization finished | best cost: 395.3556235062308, best pos: [1.22291749e+00 1.11634635e+00 1.39497019e+02 3.18409183e-01
 1.69139333e-06 7.22605145e-08 5.13981405e-07]
2021-02-01 11:08:24,844 - pyswarms.single.local_best - INFO - Optimize for 500 iters with {'c1': 0.1, 'c2': 0.3, 'w': 0.9, 'k': 5, 'p': 2}
2021-02-01 11:08:51,489 - pyswarms.single.local_best - INFO - Optimization finished | best cost: 367.71728242702926, best pos: [1.07243180e+00 9.31854087e-01 1.37171266e+02 4.23801381e-01
 8.37777106e-07 4.28782233e-07 4.03532145e-07]
2021-02-01 11:08:51,561 - pyswarms.single.local_best - INFO - Optimize for 500 iters with {'c1': 0.1, 'c2': 0.3, 'w': 0.9, 'k': 5, 'p': 2}
2021-02-01 11:09:17,917 - pyswarms.single.local_best - INFO - Optimization finished | best cost: 419.8101188377205, best pos: [3.62894689e-01 1.38233797e+00 8.78530035e+01 2.53122472e-01
 4.95655799e-06 3.58490035e-06 3.24105570e-06]
2021-02-01 11:09:17,993 - pyswarms.single.local_best - INFO - Optimize for 500 iters with {'c1': 0.1, 'c2': 0.3, 'w': 0.9, 'k': 5, 'p': 2}
2021-02-01 11:09:45,488 - pyswarms.single.local_best - INFO - Optimization finished | best cost: 430.63674820792244, best pos: [1.20941437e+00 1.03552072e+00 1.37600595e+02 3.18349036e-01
 9.67490279e-07 3.05550432e-06 4.93738660e-08]
2021-02-01 11:09:45,558 - pyswarms.single.local_best - INFO - Optimize for 500 iters with {'c1': 0.1, 'c2': 0.3, 'w': 0.9, 'k': 5, 'p': 2}
2021-02-01 11:10:13,390 - pyswarms.single.local_best - INFO - Optimization finished | best cost: 408.19310125853497, best pos: [1.59722423e+00 1.36427958e+00 1.39051980e+02 1.80499354e-01
 4.00825834e-07 7.27276908e-07 5.56418914e-07]
2021-02-01 11:10:13,463 - pyswarms.single.local_best - INFO - Optimize for 500 iters with {'c1': 0.1, 'c2': 0.3, 'w': 0.9, 'k': 5, 'p': 2}
2021-02-01 11:10:41,706 - pyswarms.single.local_best - INFO - Optimization finished | best cost: 428.125563027257, best pos: [1.39261511e+00 1.15949674e+00 1.39180296e+02 2.36163388e-01
 2.70627330e-06 1.69649800e-06 4.54054182e-08]
2021-02-01 11:10:41,777 - pyswarms.single.local_best - INFO - Optimize for 500 iters with {'c1': 0.1, 'c2': 0.3, 'w': 0.9, 'k': 5, 'p': 2}
2021-02-01 11:11:09,184 - pyswarms.single.local_best - INFO - Optimization finished | best cost: 400.9220114957843, best pos: [1.41598446e+00 1.35501357e+00 1.11553838e+02 2.43950515e-01
 1.66329627e-06 1.88151157e-06 5.90421982e-08]
2021-02-01 11:11:09,258 - pyswarms.single.local_best - INFO - Optimize for 500 iters with {'c1': 0.1, 'c2': 0.3, 'w': 0.9, 'k': 5, 'p': 2}
2021-02-01 11:11:36,757 - pyswarms.single.local_best - INFO - Optimization finished | best cost: 415.7176392080533, best pos: [1.00987941e+00 8.58907712e-01 1.38893714e+02 4.42290011e-01
 1.75308952e-06 7.80901334e-07 3.26347688e-07]
2021-02-01 11:11:36,832 - pyswarms.single.local_best - INFO - Optimize for 500 iters with {'c1': 0.1, 'c2': 0.3, 'w': 0.9, 'k': 5, 'p': 2}
2021-02-01 11:12:03,691 - pyswarms.single.local_best - INFO - Optimization finished | best cost: 398.8433069916132, best pos: [1.02994044e+00 8.38554625e-01 1.32758752e+02 4.64717104e-01
 1.39477342e-06 8.55940145e-07 2.60734475e-08]
2021-02-01 11:12:03,764 - pyswarms.single.local_best - INFO - Optimize for 500 iters with {'c1': 0.1, 'c2': 0.3, 'w': 0.9, 'k': 5, 'p': 2}
2021-02-01 11:12:31,385 - pyswarms.single.local_best - INFO - Optimization finished | best cost: 453.0605169648613, best pos: [1.45828543e+00 1.10847533e+00 1.37945129e+02 1.99034774e-01
 1.35756553e-06 2.51617678e-06 7.24127053e-07]
2021-02-01 11:12:31,468 - pyswarms.single.local_best - INFO - Optimize for 500 iters with {'c1': 0.1, 'c2': 0.3, 'w': 0.9, 'k': 5, 'p': 2}
2021-02-01 11:12:59,538 - pyswarms.single.local_best - INFO - Optimization finished | best cost: 380.0435198985351, best pos: [1.46441771e+00 1.20056187e+00 1.38242081e+02 2.19490831e-01
 1.79588329e-06 2.28448920e-06 8.47075408e-09]
2021-02-01 11:12:59,608 - pyswarms.single.local_best - INFO - Optimize for 500 iters with {'c1': 0.1, 'c2': 0.3, 'w': 0.9, 'k': 5, 'p': 2}
2021-02-01 11:13:27,466 - pyswarms.single.local_best - INFO - Optimization finished | best cost: 415.2026192617524, best pos: [9.76438082e-01 5.81467654e-01 1.38075089e+02 4.68624655e-01
 1.08974385e-06 2.16460196e-06 3.66458086e-08]
2021-02-01 11:13:27,530 - pyswarms.single.local_best - INFO - Optimize for 500 iters with {'c1': 0.1, 'c2': 0.3, 'w': 0.9, 'k': 5, 'p': 2}
2021-02-01 11:13:54,541 - pyswarms.single.local_best - INFO - Optimization finished | best cost: 424.8588080170843, best pos: [1.05288952e+00 9.63197947e-01 1.21092575e+02 4.51426779e-01
 1.21238784e-06 1.21643857e-07 4.23561041e-07]
2021-02-01 11:13:54,609 - pyswarms.single.local_best - INFO - Optimize for 500 iters with {'c1': 0.1, 'c2': 0.3, 'w': 0.9, 'k': 5, 'p': 2}
2021-02-01 11:14:22,359 - pyswarms.single.local_best - INFO - Optimization finished | best cost: 386.2347403149752, best pos: [1.23142035e+00 1.17294886e+00 1.34058125e+02 3.06687007e-01
 3.33206325e-06 1.78941217e-07 1.21930829e-07]
2021-02-01 11:14:22,429 - pyswarms.single.local_best - INFO - Optimize for 500 iters with {'c1': 0.1, 'c2': 0.3, 'w': 0.9, 'k': 5, 'p': 2}
2021-02-01 11:14:49,030 - pyswarms.single.local_best - INFO - Optimization finished | best cost: 427.31415949831717, best pos: [1.31346517e+00 8.97447484e-01 1.37210582e+02 2.84948200e-01
 6.20258202e-07 1.22844606e-06 4.05403555e-07]
2021-02-01 11:14:49,099 - pyswarms.single.local_best - INFO - Optimize for 500 iters with {'c1': 0.1, 'c2': 0.3, 'w': 0.9, 'k': 5, 'p': 2}
2021-02-01 11:15:14,845 - pyswarms.single.local_best - INFO - Optimization finished | best cost: 373.24109947360745, best pos: [6.15733582e-01 1.24805644e+00 8.71805400e+01 3.16189862e-01
 9.47243294e-07 3.44247740e-06 1.29351620e-06]
2021-02-01 11:15:14,915 - pyswarms.single.local_best - INFO - Optimize for 500 iters with {'c1': 0.1, 'c2': 0.3, 'w': 0.9, 'k': 5, 'p': 2}
2021-02-01 11:15:42,931 - pyswarms.single.local_best - INFO - Optimization finished | best cost: 435.4208565788312, best pos: [9.39964742e-01 6.39647936e-01 1.35431278e+02 5.14667719e-01
 1.40008264e-06 1.46543248e-06 1.06088719e-07]
2021-02-01 11:15:43,006 - pyswarms.single.local_best - INFO - Optimize for 500 iters with {'c1': 0.1, 'c2': 0.3, 'w': 0.9, 'k': 5, 'p': 2}
2021-02-01 11:16:10,382 - pyswarms.single.local_best - INFO - Optimization finished | best cost: 375.06177954735455, best pos: [8.57024355e-01 3.63550539e-01 1.40886677e+02 5.58091208e-01
 7.76800125e-07 8.53020401e-07 9.47348139e-07]
2021-02-01 11:16:10,442 - pyswarms.single.local_best - INFO - Optimize for 500 iters with {'c1': 0.1, 'c2': 0.3, 'w': 0.9, 'k': 5, 'p': 2}
2021-02-01 11:16:38,205 - pyswarms.single.local_best - INFO - Optimization finished | best cost: 383.00732250450693, best pos: [1.35554869e+00 1.14980483e+00 1.39328226e+02 2.57171943e-01
 2.51333033e-06 1.10862928e-06 1.32347478e-08]
2021-02-01 11:16:38,278 - pyswarms.single.local_best - INFO - Optimize for 500 iters with {'c1': 0.1, 'c2': 0.3, 'w': 0.9, 'k': 5, 'p': 2}
2021-02-01 11:17:05,722 - pyswarms.single.local_best - INFO - Optimization finished | best cost: 412.3705125134621, best pos: [1.31489274e+00 1.21434605e+00 1.37481466e+02 2.63601546e-01
 1.30534742e-06 2.10900246e-06 3.79693518e-07]
2021-02-01 11:17:05,782 - pyswarms.single.local_best - INFO - Optimize for 500 iters with {'c1': 0.1, 'c2': 0.3, 'w': 0.9, 'k': 5, 'p': 2}
2021-02-01 11:17:34,510 - pyswarms.single.local_best - INFO - Optimization finished | best cost: 408.78453491041785, best pos: [6.78744506e-01 1.10931301e+00 9.35385531e+01 3.93063001e-01
 1.20138079e-08 3.65643242e-06 2.37056848e-06]
2021-02-01 11:17:34,569 - pyswarms.single.local_best - INFO - Optimize for 500 iters with {'c1': 0.1, 'c2': 0.3, 'w': 0.9, 'k': 5, 'p': 2}
2021-02-01 11:18:01,663 - pyswarms.single.local_best - INFO - Optimization finished | best cost: 424.30717903673843, best pos: [9.24587821e-01 7.20428390e-01 1.36713065e+02 5.14660673e-01
 8.33145279e-07 7.27258182e-07 7.03273209e-07]
2021-02-01 11:18:01,731 - pyswarms.single.local_best - INFO - Optimize for 500 iters with {'c1': 0.1, 'c2': 0.3, 'w': 0.9, 'k': 5, 'p': 2}
2021-02-01 11:18:30,102 - pyswarms.single.local_best - INFO - Optimization finished | best cost: 401.61307668396176, best pos: [6.20715511e-01 1.47842608e+00 8.83480101e+01 2.15775775e-01
 5.44586877e-06 4.96932595e-06 1.05099640e-06]
2021-02-01 11:18:30,165 - pyswarms.single.local_best - INFO - Optimize for 500 iters with {'c1': 0.1, 'c2': 0.3, 'w': 0.9, 'k': 5, 'p': 2}
2021-02-01 11:18:58,561 - pyswarms.single.local_best - INFO - Optimization finished | best cost: 385.9235007686526, best pos: [1.44280576e+00 1.24136016e+00 1.39202944e+02 2.21930498e-01
 1.18690416e-06 2.28604146e-06 2.39241408e-07]
2021-02-01 11:18:58,632 - pyswarms.single.local_best - INFO - Optimize for 500 iters with {'c1': 0.1, 'c2': 0.3, 'w': 0.9, 'k': 5, 'p': 2}
2021-02-01 11:19:25,691 - pyswarms.single.local_best - INFO - Optimization finished | best cost: 413.16632835372866, best pos: [1.22678786e+00 9.41319377e-01 1.35361564e+02 3.15500224e-01
 6.24512717e-08 3.01078224e-06 3.82542085e-07]
2021-02-01 11:19:25,762 - pyswarms.single.local_best - INFO - Optimize for 500 iters with {'c1': 0.1, 'c2': 0.3, 'w': 0.9, 'k': 5, 'p': 2}
2021-02-01 11:19:52,450 - pyswarms.single.local_best - INFO - Optimization finished | best cost: 408.8504499604287, best pos: [8.18518315e-01 7.88274998e-01 1.23677546e+02 6.25160640e-01
 1.75858270e-06 7.05403656e-07 1.42671484e-07]
2021-02-01 11:19:52,511 - pyswarms.single.local_best - INFO - Optimize for 500 iters with {'c1': 0.1, 'c2': 0.3, 'w': 0.9, 'k': 5, 'p': 2}
2021-02-01 11:20:19,659 - pyswarms.single.local_best - INFO - Optimization finished | best cost: 393.0897056659465, best pos: [9.12267228e-01 1.01376633e-01 1.41412177e+02 4.66089607e-01
 3.35060697e-06 1.53646976e-06 7.16883202e-07]
2021-02-01 11:20:19,729 - pyswarms.single.local_best - INFO - Optimize for 500 iters with {'c1': 0.1, 'c2': 0.3, 'w': 0.9, 'k': 5, 'p': 2}
2021-02-01 11:20:46,878 - pyswarms.single.local_best - INFO - Optimization finished | best cost: 410.7576895205554, best pos: [1.04180184e+00 9.07288560e-01 1.35385940e+02 4.19349724e-01
 2.72164822e-06 6.15942387e-07 1.43669792e-07]
2021-02-01 11:20:46,947 - pyswarms.single.local_best - INFO - Optimize for 500 iters with {'c1': 0.1, 'c2': 0.3, 'w': 0.9, 'k': 5, 'p': 2}
2021-02-01 11:21:14,374 - pyswarms.single.local_best - INFO - Optimization finished | best cost: 446.33699033985107, best pos: [1.38108511e+00 1.30901906e+00 1.23490905e+02 2.54044831e-01
 2.42888528e-06 1.17298359e-06 8.91685236e-08]
2021-02-01 11:21:14,445 - pyswarms.single.local_best - INFO - Optimize for 500 iters with {'c1': 0.1, 'c2': 0.3, 'w': 0.9, 'k': 5, 'p': 2}
2021-02-01 11:21:41,524 - pyswarms.single.local_best - INFO - Optimization finished | best cost: 383.2065144800734, best pos: [1.10575567e+00 9.00808187e-01 1.35147684e+02 3.74198758e-01
 9.13024969e-07 7.92954993e-07 8.35122161e-07]
2021-02-01 11:21:41,593 - pyswarms.single.local_best - INFO - Optimize for 500 iters with {'c1': 0.1, 'c2': 0.3, 'w': 0.9, 'k': 5, 'p': 2}
2021-02-01 11:22:09,420 - pyswarms.single.local_best - INFO - Optimization finished | best cost: 418.9972682423328, best pos: [3.01490713e-01 1.36287796e+00 8.52668119e+01 2.59277700e-01
 2.91194096e-06 3.31067526e-06 2.71686600e-06]
2021-02-01 11:22:09,501 - pyswarms.single.local_best - INFO - Optimize for 500 iters with {'c1': 0.1, 'c2': 0.3, 'w': 0.9, 'k': 5, 'p': 2}
2021-02-01 11:22:36,344 - pyswarms.single.local_best - INFO - Optimization finished | best cost: 466.79850267153824, best pos: [2.79680937e-01 1.18620751e+00 8.71636828e+01 3.33953964e-01
 4.15591407e-06 5.46160120e-06 4.30050294e-06]
2021-02-01 11:22:36,415 - pyswarms.single.local_best - INFO - Optimize for 500 iters with {'c1': 0.1, 'c2': 0.3, 'w': 0.9, 'k': 5, 'p': 2}
2021-02-01 11:23:04,339 - pyswarms.single.local_best - INFO - Optimization finished | best cost: 373.77927808306066, best pos: [8.99252701e-01 7.45172360e-01 1.37719527e+02 5.12227394e-01
 3.36179531e-06 4.36599247e-07 2.65733962e-07]
2021-02-01 11:23:04,418 - pyswarms.single.local_best - INFO - Optimize for 500 iters with {'c1': 0.1, 'c2': 0.3, 'w': 0.9, 'k': 5, 'p': 2}
2021-02-01 11:23:31,136 - pyswarms.single.local_best - INFO - Optimization finished | best cost: 411.29408771139964, best pos: [2.19633105e-01 1.03131597e+00 8.40644408e+01 4.22966054e-01
 5.32526764e-06 4.22166066e-06 6.04659425e-07]
2021-02-01 11:23:31,209 - pyswarms.single.local_best - INFO - Optimize for 500 iters with {'c1': 0.1, 'c2': 0.3, 'w': 0.9, 'k': 5, 'p': 2}
2021-02-01 11:23:57,109 - pyswarms.single.local_best - INFO - Optimization finished | best cost: 401.16273480739085, best pos: [6.55641402e-01 1.44419944e+00 8.65095848e+01 2.23376304e-01
 6.44235790e-07 2.82065912e-06 2.32633975e-06]
2021-02-01 11:23:57,182 - pyswarms.single.local_best - INFO - Optimize for 500 iters with {'c1': 0.1, 'c2': 0.3, 'w': 0.9, 'k': 5, 'p': 2}
2021-02-01 11:24:24,907 - pyswarms.single.local_best - INFO - Optimization finished | best cost: 415.646071690496, best pos: [1.03996963e+00 8.49981803e-01 1.37609279e+02 4.15631406e-01
 9.46737613e-07 2.94322889e-06 6.41459900e-08]
2021-02-01 11:24:24,978 - pyswarms.single.local_best - INFO - Optimize for 500 iters with {'c1': 0.1, 'c2': 0.3, 'w': 0.9, 'k': 5, 'p': 2}
2021-02-01 11:24:52,114 - pyswarms.single.local_best - INFO - Optimization finished | best cost: 411.2857473564674, best pos: [1.02190946e+00 1.55194256e+00 8.92006166e+01 1.94799182e-01
 3.52747008e-06 4.54122339e-06 4.77222441e-08]
2021-02-01 11:24:52,187 - pyswarms.single.local_best - INFO - Optimize for 500 iters with {'c1': 0.1, 'c2': 0.3, 'w': 0.9, 'k': 5, 'p': 2}
2021-02-01 11:25:21,249 - pyswarms.single.local_best - INFO - Optimization finished | best cost: 405.1544607597991, best pos: [8.66036039e-01 6.52162076e-01 1.35311488e+02 5.71775084e-01
 1.94279025e-06 5.57227815e-07 3.40820204e-07]
2021-02-01 11:25:21,322 - pyswarms.single.local_best - INFO - Optimize for 500 iters with {'c1': 0.1, 'c2': 0.3, 'w': 0.9, 'k': 5, 'p': 2}
2021-02-01 11:25:47,321 - pyswarms.single.local_best - INFO - Optimization finished | best cost: 458.94572733425616, best pos: [4.04089930e-01 1.52091671e+00 8.66873710e+01 1.89521300e-01
 6.04963489e-06 2.90500374e-07 3.86034080e-06]
2021-02-01 11:25:47,406 - pyswarms.single.local_best - INFO - Optimize for 500 iters with {'c1': 0.1, 'c2': 0.3, 'w': 0.9, 'k': 5, 'p': 2}
2021-02-01 11:26:13,243 - pyswarms.single.local_best - INFO - Optimization finished | best cost: 404.85434663834985, best pos: [1.14360258e-01 1.41583707e+00 8.34320254e+01 2.44505974e-01
 9.27636764e-07 3.02939906e-07 3.68099381e-06]
2021-02-01 11:26:13,320 - pyswarms.single.local_best - INFO - Optimize for 500 iters with {'c1': 0.1, 'c2': 0.3, 'w': 0.9, 'k': 5, 'p': 2}
2021-02-01 11:26:39,870 - pyswarms.single.local_best - INFO - Optimization finished | best cost: 401.7056215907103, best pos: [1.54048665e+00 6.61374522e-01 1.41061821e+02 2.01871114e-01
 2.10978712e-06 2.02740446e-07 2.25341435e-07]
2021-02-01 11:26:39,956 - pyswarms.single.local_best - INFO - Optimize for 500 iters with {'c1': 0.1, 'c2': 0.3, 'w': 0.9, 'k': 5, 'p': 2}
2021-02-01 11:27:09,406 - pyswarms.single.local_best - INFO - Optimization finished | best cost: 383.30043903008857, best pos: [1.16481423e+00 9.60552981e-01 1.29442472e+02 3.59780036e-01
 2.67549024e-06 1.64288526e-06 1.31008586e-09]
2021-02-01 11:27:09,472 - pyswarms.single.local_best - INFO - Optimize for 500 iters with {'c1': 0.1, 'c2': 0.3, 'w': 0.9, 'k': 5, 'p': 2}
2021-02-01 11:27:37,450 - pyswarms.single.local_best - INFO - Optimization finished | best cost: 369.63913223766644, best pos: [1.23829149e+00 1.07190081e+00 1.29179203e+02 3.23895500e-01
 3.33045950e-06 1.28010845e-07 2.14322622e-07]
2021-02-01 11:27:37,519 - pyswarms.single.local_best - INFO - Optimize for 500 iters with {'c1': 0.1, 'c2': 0.3, 'w': 0.9, 'k': 5, 'p': 2}
2021-02-01 11:28:04,836 - pyswarms.single.local_best - INFO - Optimization finished | best cost: 437.3363612556148, best pos: [6.89860035e-01 1.56797919e+00 9.24218079e+01 1.82781244e-01
 6.23524761e-06 1.90646341e-06 5.98921454e-06]
2021-02-01 11:28:04,905 - pyswarms.single.local_best - INFO - Optimize for 500 iters with {'c1': 0.1, 'c2': 0.3, 'w': 0.9, 'k': 5, 'p': 2}
2021-02-01 11:28:33,132 - pyswarms.single.local_best - INFO - Optimization finished | best cost: 418.58447558732354, best pos: [1.07523410e+00 8.32754259e-01 1.31501079e+02 4.40364691e-01
 1.89427431e-06 5.51399535e-07 1.46558085e-07]
2021-02-01 11:28:33,200 - pyswarms.single.local_best - INFO - Optimize for 500 iters with {'c1': 0.1, 'c2': 0.3, 'w': 0.9, 'k': 5, 'p': 2}
2021-02-01 11:29:00,691 - pyswarms.single.local_best - INFO - Optimization finished | best cost: 404.65722282048023, best pos: [1.18544383e+00 9.64143031e-01 1.27227360e+02 3.68266757e-01
 9.30254270e-07 1.95469482e-06 1.54414984e-07]
2021-02-01 11:29:00,766 - pyswarms.single.local_best - INFO - Optimize for 500 iters with {'c1': 0.1, 'c2': 0.3, 'w': 0.9, 'k': 5, 'p': 2}
2021-02-01 11:29:28,468 - pyswarms.single.local_best - INFO - Optimization finished | best cost: 415.9134673520939, best pos: [1.31874898e+00 1.12665300e+00 1.35530085e+02 2.82807642e-01
 2.72594583e-06 2.65610332e-07 3.62159104e-07]
2021-02-01 11:29:28,543 - pyswarms.single.local_best - INFO - Optimize for 500 iters with {'c1': 0.1, 'c2': 0.3, 'w': 0.9, 'k': 5, 'p': 2}
2021-02-01 11:29:57,537 - pyswarms.single.local_best - INFO - Optimization finished | best cost: 408.085503145442, best pos: [1.53584411e+00 1.40652123e+00 1.32977769e+02 1.93558818e-01
 1.67610220e-06 3.55360678e-06 1.73004217e-07]
2021-02-01 11:29:57,609 - pyswarms.single.local_best - INFO - Optimize for 500 iters with {'c1': 0.1, 'c2': 0.3, 'w': 0.9, 'k': 5, 'p': 2}
2021-02-01 11:30:25,205 - pyswarms.single.local_best - INFO - Optimization finished | best cost: 426.5236385857502, best pos: [1.10129992e+00 9.43892648e-01 1.30306310e+02 4.09650987e-01
 3.01933251e-07 1.56371469e-06 4.58116899e-07]
2021-02-01 11:30:25,272 - pyswarms.single.local_best - INFO - Optimize for 500 iters with {'c1': 0.1, 'c2': 0.3, 'w': 0.9, 'k': 5, 'p': 2}
2021-02-01 11:30:52,240 - pyswarms.single.local_best - INFO - Optimization finished | best cost: 402.7315621991652, best pos: [6.69757828e-01 1.35986166e+00 9.36475764e+01 2.51907844e-01
 5.62611119e-06 4.62923090e-06 5.30075318e-06]
2021-02-01 11:30:52,300 - pyswarms.single.local_best - INFO - Optimize for 500 iters with {'c1': 0.1, 'c2': 0.3, 'w': 0.9, 'k': 5, 'p': 2}
2021-02-01 11:31:19,358 - pyswarms.single.local_best - INFO - Optimization finished | best cost: 390.1693355029212, best pos: [1.41531197e+00 1.27998323e+00 1.30343783e+02 2.40214800e-01
 2.38209730e-06 9.77141952e-07 3.54175450e-07]
2021-02-01 11:31:19,429 - pyswarms.single.local_best - INFO - Optimize for 500 iters with {'c1': 0.1, 'c2': 0.3, 'w': 0.9, 'k': 5, 'p': 2}
2021-02-01 11:31:46,137 - pyswarms.single.local_best - INFO - Optimization finished | best cost: 391.91044917195194, best pos: [1.13761025e+00 9.84787294e-01 1.28047010e+02 3.69682411e-01
 1.79770631e-06 2.05679304e-06 2.46165778e-07]
2021-02-01 11:31:46,217 - pyswarms.single.local_best - INFO - Optimize for 500 iters with {'c1': 0.1, 'c2': 0.3, 'w': 0.9, 'k': 5, 'p': 2}
2021-02-01 11:32:13,141 - pyswarms.single.local_best - INFO - Optimization finished | best cost: 363.72915989845626, best pos: [1.36589540e+00 1.19034071e+00 1.29331750e+02 2.74644287e-01
 1.19781152e-06 5.22789657e-07 5.38022107e-07]
2021-02-01 11:32:13,212 - pyswarms.single.local_best - INFO - Optimize for 500 iters with {'c1': 0.1, 'c2': 0.3, 'w': 0.9, 'k': 5, 'p': 2}
2021-02-01 11:32:39,687 - pyswarms.single.local_best - INFO - Optimization finished | best cost: 429.0566199133707, best pos: [8.08982728e-01 1.10445667e+00 1.01538299e+02 3.63500857e-01
 2.50437022e-06 4.79865858e-06 4.45153595e-06]
2021-02-01 11:32:39,751 - pyswarms.single.local_best - INFO - Optimize for 500 iters with {'c1': 0.1, 'c2': 0.3, 'w': 0.9, 'k': 5, 'p': 2}
2021-02-01 11:33:07,477 - pyswarms.single.local_best - INFO - Optimization finished | best cost: 411.6808025784325, best pos: [1.50656582e+00 1.32595215e+00 1.20116322e+02 2.32958454e-01
 6.22371154e-07 2.23930952e-06 2.72604410e-07]
2021-02-01 11:33:07,549 - pyswarms.single.local_best - INFO - Optimize for 500 iters with {'c1': 0.1, 'c2': 0.3, 'w': 0.9, 'k': 5, 'p': 2}
2021-02-01 11:33:33,762 - pyswarms.single.local_best - INFO - Optimization finished | best cost: 423.6866433281059, best pos: [1.52052672e+00 1.32294785e+00 1.28016653e+02 2.12204169e-01
 1.08798521e-06 1.72294945e-06 5.65610383e-07]
2021-02-01 11:33:33,832 - pyswarms.single.local_best - INFO - Optimize for 500 iters with {'c1': 0.1, 'c2': 0.3, 'w': 0.9, 'k': 5, 'p': 2}
2021-02-01 11:34:02,026 - pyswarms.single.local_best - INFO - Optimization finished | best cost: 411.8687660186631, best pos: [1.14486978e+00 9.70778777e-01 1.33773517e+02 3.45282180e-01
 2.86012492e-06 1.50524185e-06 4.50207919e-07]
2021-02-01 11:34:02,100 - pyswarms.single.local_best - INFO - Optimize for 500 iters with {'c1': 0.1, 'c2': 0.3, 'w': 0.9, 'k': 5, 'p': 2}
2021-02-01 11:34:29,090 - pyswarms.single.local_best - INFO - Optimization finished | best cost: 401.2143838647362, best pos: [1.33169343e+00 1.17653739e+00 1.24394624e+02 2.92101440e-01
 1.06019890e-06 3.72108322e-07 6.34391017e-07]
2021-02-01 11:34:29,164 - pyswarms.single.local_best - INFO - Optimize for 500 iters with {'c1': 0.1, 'c2': 0.3, 'w': 0.9, 'k': 5, 'p': 2}
2021-02-01 11:34:56,540 - pyswarms.single.local_best - INFO - Optimization finished | best cost: 419.838605911591, best pos: [8.59582029e-01 1.41561850e+00 9.63963884e+01 2.27871316e-01
 3.69265946e-06 4.48757194e-06 4.68193155e-06]
2021-02-01 11:34:56,619 - pyswarms.single.local_best - INFO - Optimize for 500 iters with {'c1': 0.1, 'c2': 0.3, 'w': 0.9, 'k': 5, 'p': 2}
2021-02-01 11:35:24,610 - pyswarms.single.local_best - INFO - Optimization finished | best cost: 410.58002280568627, best pos: [1.08557747e+00 1.70816330e+00 1.01394800e+02 1.45734400e-01
 2.38697278e-08 1.20410224e-06 5.97913953e-06]
2021-02-01 11:35:24,679 - pyswarms.single.local_best - INFO - Optimize for 500 iters with {'c1': 0.1, 'c2': 0.3, 'w': 0.9, 'k': 5, 'p': 2}
2021-02-01 11:35:51,765 - pyswarms.single.local_best - INFO - Optimization finished | best cost: 398.02772519491117, best pos: [1.22927988e+00 1.11032564e+00 1.24787339e+02 3.14898647e-01
 8.71964847e-07 1.02743080e-06 1.02777015e-06]
2021-02-01 11:35:51,826 - pyswarms.single.local_best - INFO - Optimize for 500 iters with {'c1': 0.1, 'c2': 0.3, 'w': 0.9, 'k': 5, 'p': 2}
2021-02-01 11:36:19,240 - pyswarms.single.local_best - INFO - Optimization finished | best cost: 409.5460663092195, best pos: [1.15031565e+00 1.04366524e+00 1.28660881e+02 3.59738525e-01
 2.67115038e-06 5.67311059e-07 3.64147219e-07]
2021-02-01 11:36:19,314 - pyswarms.single.local_best - INFO - Optimize for 500 iters with {'c1': 0.1, 'c2': 0.3, 'w': 0.9, 'k': 5, 'p': 2}
2021-02-01 11:36:46,592 - pyswarms.single.local_best - INFO - Optimization finished | best cost: 432.65738230881436, best pos: [1.05138894e+00 9.39376807e-01 1.36035897e+02 4.14706105e-01
 1.72242152e-06 1.60799026e-06 3.43761211e-07]
2021-02-01 11:36:46,665 - pyswarms.single.local_best - INFO - Optimize for 500 iters with {'c1': 0.1, 'c2': 0.3, 'w': 0.9, 'k': 5, 'p': 2}
2021-02-01 11:37:14,786 - pyswarms.single.local_best - INFO - Optimization finished | best cost: 388.576165108974, best pos: [6.44843189e-01 1.08543823e+00 9.69457186e+01 3.98148818e-01
 1.27708099e-06 4.43584912e-06 5.35537199e-06]
2021-02-01 11:37:14,860 - pyswarms.single.local_best - INFO - Optimize for 500 iters with {'c1': 0.1, 'c2': 0.3, 'w': 0.9, 'k': 5, 'p': 2}
2021-02-01 11:37:41,612 - pyswarms.single.local_best - INFO - Optimization finished | best cost: 398.1608700369076, best pos: [1.08223479e+00 9.57270710e-01 1.26636317e+02 4.12117806e-01
 3.39760396e-06 2.17142568e-07 1.17447284e-07]
2021-02-01 11:37:41,687 - pyswarms.single.local_best - INFO - Optimize for 500 iters with {'c1': 0.1, 'c2': 0.3, 'w': 0.9, 'k': 5, 'p': 2}
2021-02-01 11:38:09,243 - pyswarms.single.local_best - INFO - Optimization finished | best cost: 383.6250889207713, best pos: [1.20808219e+00 1.01866603e+00 1.31975805e+02 3.32924139e-01
 3.02382889e-06 1.48471738e-07 3.75055804e-07]
2021-02-01 11:38:09,307 - pyswarms.single.local_best - INFO - Optimize for 500 iters with {'c1': 0.1, 'c2': 0.3, 'w': 0.9, 'k': 5, 'p': 2}
2021-02-01 11:38:38,398 - pyswarms.single.local_best - INFO - Optimization finished | best cost: 395.7827786190842, best pos: [1.38945262e+00 1.17149552e+00 1.29165309e+02 2.66911295e-01
 6.09844136e-07 2.45265580e-06 2.08447094e-07]
2021-02-01 11:38:38,466 - pyswarms.single.local_best - INFO - Optimize for 500 iters with {'c1': 0.1, 'c2': 0.3, 'w': 0.9, 'k': 5, 'p': 2}
2021-02-01 11:39:05,234 - pyswarms.single.local_best - INFO - Optimization finished | best cost: 423.6699449491307, best pos: [8.12408738e-01 7.21856964e-01 1.22577902e+02 6.36275066e-01
 1.72048995e-06 1.57218090e-06 4.68991774e-07]
2021-02-01 11:39:05,310 - pyswarms.single.local_best - INFO - Optimize for 500 iters with {'c1': 0.1, 'c2': 0.3, 'w': 0.9, 'k': 5, 'p': 2}
2021-02-01 11:39:32,841 - pyswarms.single.local_best - INFO - Optimization finished | best cost: 357.51339749223087, best pos: [1.04550750e+00 8.91383047e-01 1.26428173e+02 4.39026289e-01
 1.23240435e-06 5.72436448e-07 8.37274740e-07]
2021-02-01 11:39:32,916 - pyswarms.single.local_best - INFO - Optimize for 500 iters with {'c1': 0.1, 'c2': 0.3, 'w': 0.9, 'k': 5, 'p': 2}
2021-02-01 11:40:01,041 - pyswarms.single.local_best - INFO - Optimization finished | best cost: 408.3316192806909, best pos: [1.21432468e+00 9.33968481e-01 1.33239981e+02 3.39184512e-01
 2.14660516e-06 1.63414570e-06 2.69660639e-08]
2021-02-01 11:40:01,114 - pyswarms.single.local_best - INFO - Optimize for 500 iters with {'c1': 0.1, 'c2': 0.3, 'w': 0.9, 'k': 5, 'p': 2}
2021-02-01 11:40:28,363 - pyswarms.single.local_best - INFO - Optimization finished | best cost: 399.70132441700446, best pos: [7.71037216e-01 1.88684719e+00 9.21689747e+01 1.09484852e-01
 3.64266696e-07 5.90493253e-06 5.94033906e-06]
2021-02-01 11:40:28,437 - pyswarms.single.local_best - INFO - Optimize for 500 iters with {'c1': 0.1, 'c2': 0.3, 'w': 0.9, 'k': 5, 'p': 2}
2021-02-01 11:40:55,952 - pyswarms.single.local_best - INFO - Optimization finished | best cost: 386.32383433208815, best pos: [1.15288397e+00 9.46099515e-01 1.28678136e+02 3.66906403e-01
 2.30977665e-06 1.63018666e-06 1.28311636e-07]
2021-02-01 11:40:56,012 - pyswarms.single.local_best - INFO - Optimize for 500 iters with {'c1': 0.1, 'c2': 0.3, 'w': 0.9, 'k': 5, 'p': 2}
2021-02-01 11:41:22,010 - pyswarms.single.local_best - INFO - Optimization finished | best cost: 387.72989198632496, best pos: [7.64717608e-01 1.51234181e+00 9.07752233e+01 1.91479589e-01
 4.22272525e-06 1.68814680e-06 4.29026208e-06]
2021-02-01 11:41:22,083 - pyswarms.single.local_best - INFO - Optimize for 500 iters with {'c1': 0.1, 'c2': 0.3, 'w': 0.9, 'k': 5, 'p': 2}
2021-02-01 11:41:48,826 - pyswarms.single.local_best - INFO - Optimization finished | best cost: 389.9311372985256, best pos: [1.46214535e+00 1.22800505e+00 1.26523323e+02 2.54004452e-01
 8.85050944e-07 1.55550661e-06 1.75657457e-07]
2021-02-01 11:41:48,900 - pyswarms.single.local_best - INFO - Optimize for 500 iters with {'c1': 0.1, 'c2': 0.3, 'w': 0.9, 'k': 5, 'p': 2}
2021-02-01 11:42:16,046 - pyswarms.single.local_best - INFO - Optimization finished | best cost: 405.9686171543839, best pos: [1.32804515e+00 1.22137629e+00 1.28980661e+02 2.68178596e-01
 3.63766943e-06 9.62190618e-07 2.28207581e-07]
2021-02-01 11:42:16,121 - pyswarms.single.local_best - INFO - Optimize for 500 iters with {'c1': 0.1, 'c2': 0.3, 'w': 0.9, 'k': 5, 'p': 2}
2021-02-01 11:42:43,218 - pyswarms.single.local_best - INFO - Optimization finished | best cost: 403.94351741945223, best pos: [8.06446869e-01 1.43702718e+00 9.69689840e+01 2.26380227e-01
 4.04697144e-06 4.23105715e-06 5.33144839e-06]
2021-02-01 11:42:43,292 - pyswarms.single.local_best - INFO - Optimize for 500 iters with {'c1': 0.1, 'c2': 0.3, 'w': 0.9, 'k': 5, 'p': 2}
2021-02-01 11:43:11,280 - pyswarms.single.local_best - INFO - Optimization finished | best cost: 393.3922093557317, best pos: [1.33898047e+00 1.17767831e+00 1.31196662e+02 2.53372612e-01
 4.17128868e-06 8.55667856e-07 3.99962623e-07]
2021-02-01 11:43:11,356 - pyswarms.single.local_best - INFO - Optimize for 500 iters with {'c1': 0.1, 'c2': 0.3, 'w': 0.9, 'k': 5, 'p': 2}
2021-02-01 11:43:39,233 - pyswarms.single.local_best - INFO - Optimization finished | best cost: 400.6236716208436, best pos: [1.02667536e+00 9.11648404e-01 1.23690151e+02 4.40511063e-01
 2.58955902e-06 5.74269401e-07 5.58325968e-07]
2021-02-01 11:43:39,305 - pyswarms.single.local_best - INFO - Optimize for 500 iters with {'c1': 0.1, 'c2': 0.3, 'w': 0.9, 'k': 5, 'p': 2}
2021-02-01 11:44:06,962 - pyswarms.single.local_best - INFO - Optimization finished | best cost: 393.0278535969921, best pos: [1.38035488e+00 1.03861159e+00 1.27328742e+02 3.09270814e-01
 1.63283340e-07 9.64524465e-07 3.25221465e-07]
2021-02-01 11:44:07,040 - pyswarms.single.local_best - INFO - Optimize for 500 iters with {'c1': 0.1, 'c2': 0.3, 'w': 0.9, 'k': 5, 'p': 2}
2021-02-01 11:44:34,900 - pyswarms.single.local_best - INFO - Optimization finished | best cost: 397.1810048045897, best pos: [1.19448569e+00 1.07160923e+00 1.22761049e+02 3.51705082e-01
 7.20070334e-08 3.32858856e-06 1.09953392e-07]
2021-02-01 11:44:34,972 - pyswarms.single.local_best - INFO - Optimize for 500 iters with {'c1': 0.1, 'c2': 0.3, 'w': 0.9, 'k': 5, 'p': 2}
2021-02-01 11:45:01,885 - pyswarms.single.local_best - INFO - Optimization finished | best cost: 381.2332362381908, best pos: [1.95538949e+00 1.48671577e+00 1.27549364e+02 1.34749444e-01
 3.36120194e-07 1.61491803e-06 2.40546473e-07]
2021-02-01 11:45:01,957 - pyswarms.single.local_best - INFO - Optimize for 500 iters with {'c1': 0.1, 'c2': 0.3, 'w': 0.9, 'k': 5, 'p': 2}
2021-02-01 11:45:28,123 - pyswarms.single.local_best - INFO - Optimization finished | best cost: 392.032033760893, best pos: [1.79045479e+00 1.16369594e+00 1.28554268e+02 1.72708127e-01
 9.41433742e-07 2.35311129e-07 3.14979185e-07]
2021-02-01 11:45:28,193 - pyswarms.single.local_best - INFO - Optimize for 500 iters with {'c1': 0.1, 'c2': 0.3, 'w': 0.9, 'k': 5, 'p': 2}
2021-02-01 11:45:54,933 - pyswarms.single.local_best - INFO - Optimization finished | best cost: 372.9358354949731, best pos: [1.18813954e+00 1.15031057e+00 1.31180115e+02 3.24384971e-01
 1.07461556e-06 2.01454047e-06 6.63842639e-07]
2021-02-01 11:45:54,996 - pyswarms.single.local_best - INFO - Optimize for 500 iters with {'c1': 0.1, 'c2': 0.3, 'w': 0.9, 'k': 5, 'p': 2}
2021-02-01 11:46:22,487 - pyswarms.single.local_best - INFO - Optimization finished | best cost: 412.6612386032487, best pos: [9.13970142e-01 8.06069939e-01 1.26717741e+02 5.19318238e-01
 3.99296355e-06 1.31900399e-07 4.93474683e-07]
2021-02-01 11:46:22,563 - pyswarms.single.local_best - INFO - Optimize for 500 iters with {'c1': 0.1, 'c2': 0.3, 'w': 0.9, 'k': 5, 'p': 2}
2021-02-01 11:46:50,128 - pyswarms.single.local_best - INFO - Optimization finished | best cost: 381.0644718817343, best pos: [1.11524676e+00 9.33415778e-01 1.27461679e+02 4.23487055e-01
 1.06398518e-06 8.05544461e-07 1.99422549e-07]
2021-02-01 11:46:50,199 - pyswarms.single.local_best - INFO - Optimize for 500 iters with {'c1': 0.1, 'c2': 0.3, 'w': 0.9, 'k': 5, 'p': 2}
2021-02-01 11:47:16,215 - pyswarms.single.local_best - INFO - Optimization finished | best cost: 417.9786175120871, best pos: [8.24147480e-01 1.73068850e+00 9.23419342e+01 1.44850821e-01
 4.05717821e-06 4.38663854e-06 3.66612660e-06]
2021-02-01 11:47:16,289 - pyswarms.single.local_best - INFO - Optimize for 500 iters with {'c1': 0.1, 'c2': 0.3, 'w': 0.9, 'k': 5, 'p': 2}
2021-02-01 11:47:44,424 - pyswarms.single.local_best - INFO - Optimization finished | best cost: 375.4192677405488, best pos: [1.38016747e+00 1.05615138e+00 1.32647748e+02 2.57513423e-01
 1.40614403e-06 2.71514937e-06 2.32944264e-07]
2021-02-01 11:47:44,498 - pyswarms.single.local_best - INFO - Optimize for 500 iters with {'c1': 0.1, 'c2': 0.3, 'w': 0.9, 'k': 5, 'p': 2}
2021-02-01 11:48:11,745 - pyswarms.single.local_best - INFO - Optimization finished | best cost: 408.49483632037135, best pos: [9.92314229e-01 1.66672998e+00 9.74964928e+01 1.49086241e-01
 5.69016841e-06 3.45646227e-06 4.79702531e-06]
2021-02-01 11:48:11,813 - pyswarms.single.local_best - INFO - Optimize for 500 iters with {'c1': 0.1, 'c2': 0.3, 'w': 0.9, 'k': 5, 'p': 2}
2021-02-01 11:48:37,580 - pyswarms.single.local_best - INFO - Optimization finished | best cost: 416.41120280945677, best pos: [6.95167843e-01 1.21346222e+00 9.37223119e+01 3.08178388e-01
 1.21320190e-06 3.08926113e-06 6.27204377e-06]
2021-02-01 11:48:37,651 - pyswarms.single.local_best - INFO - Optimize for 500 iters with {'c1': 0.1, 'c2': 0.3, 'w': 0.9, 'k': 5, 'p': 2}
2021-02-01 11:49:05,008 - pyswarms.single.local_best - INFO - Optimization finished | best cost: 402.56027891124074, best pos: [1.12796335e+00 9.87016363e-01 1.29861128e+02 3.53062018e-01
 2.79560902e-06 2.36246327e-06 4.32487245e-07]
2021-02-01 11:49:05,085 - pyswarms.single.local_best - INFO - Optimize for 500 iters with {'c1': 0.1, 'c2': 0.3, 'w': 0.9, 'k': 5, 'p': 2}
2021-02-01 11:49:32,098 - pyswarms.single.local_best - INFO - Optimization finished | best cost: 380.02782240170563, best pos: [8.58829138e-01 7.37997626e-01 1.31916629e+02 5.73023942e-01
 3.56453610e-06 9.85287710e-07 2.54524474e-08]
2021-02-01 11:49:32,171 - pyswarms.single.local_best - INFO - Optimize for 500 iters with {'c1': 0.1, 'c2': 0.3, 'w': 0.9, 'k': 5, 'p': 2}
2021-02-01 11:49:58,896 - pyswarms.single.local_best - INFO - Optimization finished | best cost: 394.7164618552634, best pos: [9.42729510e-01 8.89270742e-01 1.36278485e+02 4.87922468e-01
 1.07965733e-07 3.21207926e-06 4.41440834e-07]
2021-02-01 11:49:58,976 - pyswarms.single.local_best - INFO - Optimize for 500 iters with {'c1': 0.1, 'c2': 0.3, 'w': 0.9, 'k': 5, 'p': 2}
2021-02-01 11:50:26,815 - pyswarms.single.local_best - INFO - Optimization finished | best cost: 397.7917356267039, best pos: [8.96647019e-01 7.27479285e-01 1.30066598e+02 5.77070970e-01
 4.94507006e-07 1.83427047e-06 1.99351919e-07]
2021-02-01 11:50:26,888 - pyswarms.single.local_best - INFO - Optimize for 500 iters with {'c1': 0.1, 'c2': 0.3, 'w': 0.9, 'k': 5, 'p': 2}
2021-02-01 11:50:54,107 - pyswarms.single.local_best - INFO - Optimization finished | best cost: 402.3195378211535, best pos: [1.00347715e+00 9.11155515e-01 1.28711209e+02 4.34488295e-01
 4.57479529e-07 9.31147669e-07 1.61727899e-06]
2021-02-01 11:50:54,178 - pyswarms.single.local_best - INFO - Optimize for 500 iters with {'c1': 0.1, 'c2': 0.3, 'w': 0.9, 'k': 5, 'p': 2}
2021-02-01 11:51:22,526 - pyswarms.single.local_best - INFO - Optimization finished | best cost: 390.51724993542007, best pos: [1.24166515e+00 1.11836423e+00 1.32053790e+02 2.96302281e-01
 3.66788173e-06 1.95665820e-06 1.06381423e-07]
2021-02-01 11:51:22,593 - pyswarms.single.local_best - INFO - Optimize for 500 iters with {'c1': 0.1, 'c2': 0.3, 'w': 0.9, 'k': 5, 'p': 2}
2021-02-01 11:51:50,479 - pyswarms.single.local_best - INFO - Optimization finished | best cost: 437.7069071202996, best pos: [1.44517741e+00 1.34987329e+00 1.26278610e+02 2.14658898e-01
 1.46794693e-06 2.81932040e-06 6.45230856e-07]
2021-02-01 11:51:50,551 - pyswarms.single.local_best - INFO - Optimize for 500 iters with {'c1': 0.1, 'c2': 0.3, 'w': 0.9, 'k': 5, 'p': 2}
2021-02-01 11:52:17,038 - pyswarms.single.local_best - INFO - Optimization finished | best cost: 405.79736101784283, best pos: [9.21689094e-01 1.41171073e+00 9.77956849e+01 2.32317560e-01
 4.98699180e-06 3.19047641e-06 3.24872666e-06]
2021-02-01 11:52:17,097 - pyswarms.single.local_best - INFO - Optimize for 500 iters with {'c1': 0.1, 'c2': 0.3, 'w': 0.9, 'k': 5, 'p': 2}
2021-02-01 11:52:44,072 - pyswarms.single.local_best - INFO - Optimization finished | best cost: 390.93226679106914, best pos: [1.07848942e+00 9.69192398e-01 1.29298660e+02 3.94126843e-01
 2.87073329e-06 1.48256677e-06 3.04777543e-07]
2021-02-01 11:52:44,142 - pyswarms.single.local_best - INFO - Optimize for 500 iters with {'c1': 0.1, 'c2': 0.3, 'w': 0.9, 'k': 5, 'p': 2}
2021-02-01 11:53:11,797 - pyswarms.single.local_best - INFO - Optimization finished | best cost: 377.59160362659173, best pos: [1.09867387e+00 9.36361681e-01 1.27852628e+02 3.79485699e-01
 1.86451853e-06 1.17048159e-06 9.25419508e-07]
2021-02-01 11:53:11,866 - pyswarms.single.local_best - INFO - Optimize for 500 iters with {'c1': 0.1, 'c2': 0.3, 'w': 0.9, 'k': 5, 'p': 2}
2021-02-01 11:53:38,473 - pyswarms.single.local_best - INFO - Optimization finished | best cost: 410.3067371870908, best pos: [1.23209199e+00 1.06639481e+00 1.25074208e+02 3.56249808e-01
 5.01899754e-07 1.87750998e-07 5.92509749e-07]
2021-02-01 11:53:38,543 - pyswarms.single.local_best - INFO - Optimize for 500 iters with {'c1': 0.1, 'c2': 0.3, 'w': 0.9, 'k': 5, 'p': 2}
2021-02-01 11:54:04,998 - pyswarms.single.local_best - INFO - Optimization finished | best cost: 398.62672715452766, best pos: [7.13678493e-01 1.28565943e+00 9.25240989e+01 2.75676101e-01
 4.42057406e-06 4.90913648e-06 3.95254024e-06]
2021-02-01 11:54:05,070 - pyswarms.single.local_best - INFO - Optimize for 500 iters with {'c1': 0.1, 'c2': 0.3, 'w': 0.9, 'k': 5, 'p': 2}
2021-02-01 11:54:33,640 - pyswarms.single.local_best - INFO - Optimization finished | best cost: 389.9088593278347, best pos: [1.07034668e+00 1.00159249e+00 1.35808273e+02 3.92584270e-01
 1.63533851e-06 3.31455395e-06 2.19302580e-08]
2021-02-01 11:54:33,709 - pyswarms.single.local_best - INFO - Optimize for 500 iters with {'c1': 0.1, 'c2': 0.3, 'w': 0.9, 'k': 5, 'p': 2}
2021-02-01 11:55:00,908 - pyswarms.single.local_best - INFO - Optimization finished | best cost: 388.9307452039469, best pos: [9.13135635e-01 7.51374373e-01 1.32766959e+02 5.41283658e-01
 1.21561287e-06 1.58494771e-06 2.71683573e-07]
2021-02-01 11:55:00,981 - pyswarms.single.local_best - INFO - Optimize for 500 iters with {'c1': 0.1, 'c2': 0.3, 'w': 0.9, 'k': 5, 'p': 2}
2021-02-01 11:55:27,433 - pyswarms.single.local_best - INFO - Optimization finished | best cost: 405.74232743262473, best pos: [1.42710750e+00 1.26612199e+00 1.28717961e+02 2.47884124e-01
 7.40085137e-09 5.50584666e-07 7.86141940e-07]
2021-02-01 11:55:27,506 - pyswarms.single.local_best - INFO - Optimize for 500 iters with {'c1': 0.1, 'c2': 0.3, 'w': 0.9, 'k': 5, 'p': 2}
2021-02-01 11:55:55,887 - pyswarms.single.local_best - INFO - Optimization finished | best cost: 397.4869214508469, best pos: [1.38478903e+00 1.19200882e+00 1.31837281e+02 2.63545506e-01
 1.29442319e-06 2.98010338e-06 1.42320105e-08]
2021-02-01 11:55:55,951 - pyswarms.single.local_best - INFO - Optimize for 500 iters with {'c1': 0.1, 'c2': 0.3, 'w': 0.9, 'k': 5, 'p': 2}
2021-02-01 11:56:22,601 - pyswarms.single.local_best - INFO - Optimization finished | best cost: 405.477398613886, best pos: [4.74974760e-01 1.03779175e+00 9.16078575e+01 4.22075209e-01
 3.47924689e-06 4.10265978e-06 6.25769345e-06]
2021-02-01 11:56:22,671 - pyswarms.single.local_best - INFO - Optimize for 500 iters with {'c1': 0.1, 'c2': 0.3, 'w': 0.9, 'k': 5, 'p': 2}
2021-02-01 11:56:50,205 - pyswarms.single.local_best - INFO - Optimization finished | best cost: 410.8038744498949, best pos: [1.74739236e+00 1.45934360e+00 1.30266667e+02 1.42354174e-01
 2.70660249e-06 1.02255871e-06 3.63922921e-07]
2021-02-01 11:56:50,276 - pyswarms.single.local_best - INFO - Optimize for 500 iters with {'c1': 0.1, 'c2': 0.3, 'w': 0.9, 'k': 5, 'p': 2}
2021-02-01 11:57:17,869 - pyswarms.single.local_best - INFO - Optimization finished | best cost: 411.9703100099702, best pos: [1.70038267e+00 1.42614506e+00 1.23601819e+02 1.71702938e-01
 2.66541409e-06 1.56491348e-06 2.56201892e-08]
2021-02-01 11:57:17,937 - pyswarms.single.local_best - INFO - Optimize for 500 iters with {'c1': 0.1, 'c2': 0.3, 'w': 0.9, 'k': 5, 'p': 2}
2021-02-01 11:57:44,613 - pyswarms.single.local_best - INFO - Optimization finished | best cost: 410.15687839177673, best pos: [1.25135454e+00 1.09421673e+00 1.27060809e+02 3.00763834e-01
 3.00660891e-06 1.48306980e-06 4.85990033e-07]
2021-02-01 11:57:44,687 - pyswarms.single.local_best - INFO - Optimize for 500 iters with {'c1': 0.1, 'c2': 0.3, 'w': 0.9, 'k': 5, 'p': 2}
2021-02-01 11:58:12,133 - pyswarms.single.local_best - INFO - Optimization finished | best cost: 418.3706104495051, best pos: [1.27943037e+00 1.06272776e+00 1.25305644e+02 3.03362307e-01
 3.43608518e-06 1.28424004e-06 1.23884088e-07]
2021-02-01 11:58:12,205 - pyswarms.single.local_best - INFO - Optimize for 500 iters with {'c1': 0.1, 'c2': 0.3, 'w': 0.9, 'k': 5, 'p': 2}
2021-02-01 11:58:39,424 - pyswarms.single.local_best - INFO - Optimization finished | best cost: 377.61969053732463, best pos: [7.72106130e-01 7.08092665e-01 1.30427066e+02 6.92620211e-01
 1.84027623e-06 7.53591221e-07 3.60924792e-07]
2021-02-01 11:58:39,495 - pyswarms.single.local_best - INFO - Optimize for 500 iters with {'c1': 0.1, 'c2': 0.3, 'w': 0.9, 'k': 5, 'p': 2}
2021-02-01 11:59:08,094 - pyswarms.single.local_best - INFO - Optimization finished | best cost: 379.1547002517258, best pos: [1.26665149e+00 1.08557907e+00 1.33476261e+02 3.03922128e-01
 1.49168763e-06 2.51555424e-06 5.62016612e-08]
2021-02-01 11:59:08,173 - pyswarms.single.local_best - INFO - Optimize for 500 iters with {'c1': 0.1, 'c2': 0.3, 'w': 0.9, 'k': 5, 'p': 2}
2021-02-01 11:59:36,811 - pyswarms.single.local_best - INFO - Optimization finished | best cost: 407.09850274630753, best pos: [1.16417125e+00 1.00437512e+00 1.26457693e+02 3.67104781e-01
 2.81158381e-06 1.29724433e-06 2.58201775e-08]
2021-02-01 11:59:36,885 - pyswarms.single.local_best - INFO - Optimize for 500 iters with {'c1': 0.1, 'c2': 0.3, 'w': 0.9, 'k': 5, 'p': 2}
2021-02-01 12:00:04,170 - pyswarms.single.local_best - INFO - Optimization finished | best cost: 410.51859869648115, best pos: [1.05311094e+00 1.51927781e+00 1.01043930e+02 1.98822892e-01
 3.55021574e-06 3.89630091e-06 3.23299030e-06]
2021-02-01 12:00:04,239 - pyswarms.single.local_best - INFO - Optimize for 500 iters with {'c1': 0.1, 'c2': 0.3, 'w': 0.9, 'k': 5, 'p': 2}
2021-02-01 12:00:31,619 - pyswarms.single.local_best - INFO - Optimization finished | best cost: 388.49166141949354, best pos: [5.32889259e-01 9.85440847e-01 9.08063826e+01 4.56114879e-01
 1.22534237e-06 5.59352934e-06 3.92883091e-06]
2021-02-01 12:00:31,691 - pyswarms.single.local_best - INFO - Optimize for 500 iters with {'c1': 0.1, 'c2': 0.3, 'w': 0.9, 'k': 5, 'p': 2}
2021-02-01 12:01:00,319 - pyswarms.single.local_best - INFO - Optimization finished | best cost: 385.1717360646378, best pos: [1.53107960e+00 1.26403889e+00 1.32730974e+02 2.22037632e-01
 1.72297804e-07 1.96961987e-06 3.32409526e-07]
2021-02-01 12:01:00,391 - pyswarms.single.local_best - INFO - Optimize for 500 iters with {'c1': 0.1, 'c2': 0.3, 'w': 0.9, 'k': 5, 'p': 2}
2021-02-01 12:01:28,485 - pyswarms.single.local_best - INFO - Optimization finished | best cost: 414.3766036046319, best pos: [1.33051884e+00 1.14909366e+00 1.29257477e+02 2.73385613e-01
 4.72339083e-07 2.97725082e-06 5.07411678e-07]
2021-02-01 12:01:28,553 - pyswarms.single.local_best - INFO - Optimize for 500 iters with {'c1': 0.1, 'c2': 0.3, 'w': 0.9, 'k': 5, 'p': 2}
2021-02-01 12:01:56,248 - pyswarms.single.local_best - INFO - Optimization finished | best cost: 409.9449550421047, best pos: [1.25576490e+00 1.01408605e+00 1.29869427e+02 3.10088359e-01
 6.91963445e-07 2.82707532e-07 1.12802630e-06]
2021-02-01 12:01:56,322 - pyswarms.single.local_best - INFO - Optimize for 500 iters with {'c1': 0.1, 'c2': 0.3, 'w': 0.9, 'k': 5, 'p': 2}
2021-02-01 12:02:23,898 - pyswarms.single.local_best - INFO - Optimization finished | best cost: 391.85413094316243, best pos: [1.19544913e+00 9.96235604e-01 1.30261503e+02 3.65160916e-01
 1.80934314e-06 1.10633913e-06 1.50971769e-08]
2021-02-01 12:02:23,970 - pyswarms.single.local_best - INFO - Optimize for 500 iters with {'c1': 0.1, 'c2': 0.3, 'w': 0.9, 'k': 5, 'p': 2}
2021-02-01 12:02:51,639 - pyswarms.single.local_best - INFO - Optimization finished | best cost: 394.0313005810948, best pos: [1.15571005e+00 1.03346376e+00 1.32936687e+02 3.47589884e-01
 2.21926952e-06 2.68355531e-06 9.40095891e-08]
2021-02-01 12:02:51,720 - pyswarms.single.local_best - INFO - Optimize for 500 iters with {'c1': 0.1, 'c2': 0.3, 'w': 0.9, 'k': 5, 'p': 2}
2021-02-01 12:03:18,547 - pyswarms.single.local_best - INFO - Optimization finished | best cost: 394.9046467383153, best pos: [8.17553981e-01 7.00776625e-01 1.22891000e+02 6.76452343e-01
 1.13426355e-06 1.66372007e-07 7.74703330e-07]
2021-02-01 12:03:18,617 - pyswarms.single.local_best - INFO - Optimize for 500 iters with {'c1': 0.1, 'c2': 0.3, 'w': 0.9, 'k': 5, 'p': 2}
2021-02-01 12:03:45,633 - pyswarms.single.local_best - INFO - Optimization finished | best cost: 395.5048801479127, best pos: [1.28266924e+00 1.20549104e+00 1.30029763e+02 2.77388201e-01
 2.32673342e-06 2.87293274e-06 2.74283554e-07]
2021-02-01 12:03:45,713 - pyswarms.single.local_best - INFO - Optimize for 500 iters with {'c1': 0.1, 'c2': 0.3, 'w': 0.9, 'k': 5, 'p': 2}
2021-02-01 12:04:12,286 - pyswarms.single.local_best - INFO - Optimization finished | best cost: 385.6470625991227, best pos: [8.94601790e-01 7.93395015e-01 1.25994896e+02 5.63757322e-01
 2.64618007e-06 6.09800557e-07 3.20719287e-07]
2021-02-01 12:04:12,361 - pyswarms.single.local_best - INFO - Optimize for 500 iters with {'c1': 0.1, 'c2': 0.3, 'w': 0.9, 'k': 5, 'p': 2}
2021-02-01 12:04:39,459 - pyswarms.single.local_best - INFO - Optimization finished | best cost: 393.79018473568794, best pos: [9.03941341e-01 7.58146810e-01 1.34801694e+02 5.51280295e-01
 1.60656471e-06 1.23049554e-06 2.29323779e-07]
2021-02-01 12:04:39,526 - pyswarms.single.local_best - INFO - Optimize for 500 iters with {'c1': 0.1, 'c2': 0.3, 'w': 0.9, 'k': 5, 'p': 2}
2021-02-01 12:05:07,059 - pyswarms.single.local_best - INFO - Optimization finished | best cost: 418.57434477489915, best pos: [6.33693933e-01 9.75034178e-01 9.56989096e+01 4.55581010e-01
 2.64109196e-06 4.48656261e-06 4.42023733e-06]
2021-02-01 12:05:07,132 - pyswarms.single.local_best - INFO - Optimize for 500 iters with {'c1': 0.1, 'c2': 0.3, 'w': 0.9, 'k': 5, 'p': 2}
2021-02-01 12:05:33,859 - pyswarms.single.local_best - INFO - Optimization finished | best cost: 423.95704619327876, best pos: [1.44362468e+00 1.22871018e+00 1.32699430e+02 2.36608518e-01
 2.31011331e-06 9.59747516e-07 2.74599637e-07]
2021-02-01 12:05:33,930 - pyswarms.single.local_best - INFO - Optimize for 500 iters with {'c1': 0.1, 'c2': 0.3, 'w': 0.9, 'k': 5, 'p': 2}
2021-02-01 12:06:00,722 - pyswarms.single.local_best - INFO - Optimization finished | best cost: 404.1116505233699, best pos: [1.01249983e+00 8.55018162e-01 1.27706158e+02 4.71634596e-01
 1.76576316e-07 2.96997433e-06 1.44170630e-08]
2021-02-01 12:06:00,795 - pyswarms.single.local_best - INFO - Optimize for 500 iters with {'c1': 0.1, 'c2': 0.3, 'w': 0.9, 'k': 5, 'p': 2}
2021-02-01 12:06:27,790 - pyswarms.single.local_best - INFO - Optimization finished | best cost: 395.9991047418383, best pos: [9.10079626e-01 8.14576568e-01 1.27457727e+02 5.20805025e-01
 2.61801958e-06 7.38048554e-07 7.47253162e-07]
2021-02-01 12:06:27,866 - pyswarms.single.local_best - INFO - Optimize for 500 iters with {'c1': 0.1, 'c2': 0.3, 'w': 0.9, 'k': 5, 'p': 2}
2021-02-01 12:06:54,683 - pyswarms.single.local_best - INFO - Optimization finished | best cost: 391.62978017183235, best pos: [1.54261012e+00 1.30875318e+00 1.25625023e+02 2.15563600e-01
 2.36186856e-06 1.39651906e-06 7.33532469e-08]
2021-02-01 12:06:54,757 - pyswarms.single.local_best - INFO - Optimize for 500 iters with {'c1': 0.1, 'c2': 0.3, 'w': 0.9, 'k': 5, 'p': 2}
2021-02-01 12:07:21,218 - pyswarms.single.local_best - INFO - Optimization finished | best cost: 427.90897365955595, best pos: [1.31768906e+00 1.07831781e+00 1.37425474e+02 2.65899509e-01
 5.04416567e-06 5.40858941e-07 1.67454363e-09]
2021-02-01 12:07:21,292 - pyswarms.single.local_best - INFO - Optimize for 500 iters with {'c1': 0.1, 'c2': 0.3, 'w': 0.9, 'k': 5, 'p': 2}
2021-02-01 12:07:49,683 - pyswarms.single.local_best - INFO - Optimization finished | best cost: 426.42406573850013, best pos: [3.62543446e-01 8.39012511e-01 8.60021777e+01 5.75542398e-01
 3.41661689e-06 6.10749099e-06 2.12559050e-06]
2021-02-01 12:07:49,757 - pyswarms.single.local_best - INFO - Optimize for 500 iters with {'c1': 0.1, 'c2': 0.3, 'w': 0.9, 'k': 5, 'p': 2}
2021-02-01 12:08:17,431 - pyswarms.single.local_best - INFO - Optimization finished | best cost: 405.3752968727612, best pos: [1.82534857e+00 1.46832880e+00 1.22473165e+02 1.44703536e-01
 9.09334777e-07 1.62040813e-06 4.95274798e-07]
2021-02-01 12:08:17,489 - pyswarms.single.local_best - INFO - Optimize for 500 iters with {'c1': 0.1, 'c2': 0.3, 'w': 0.9, 'k': 5, 'p': 2}
2021-02-01 12:08:44,841 - pyswarms.single.local_best - INFO - Optimization finished | best cost: 392.5159628493082, best pos: [7.66812209e-01 1.53782109e+00 9.21727357e+01 1.86947892e-01
 4.99892400e-06 5.54508411e-06 3.90359470e-06]
2021-02-01 12:08:44,907 - pyswarms.single.local_best - INFO - Optimize for 500 iters with {'c1': 0.1, 'c2': 0.3, 'w': 0.9, 'k': 5, 'p': 2}
2021-02-01 12:09:11,542 - pyswarms.single.local_best - INFO - Optimization finished | best cost: 401.9435756408994, best pos: [8.45981259e-01 7.71621551e-01 1.34538400e+02 5.67377829e-01
 3.71980866e-06 3.37443287e-07 5.62888295e-07]
2021-02-01 12:09:11,621 - pyswarms.single.local_best - INFO - Optimize for 500 iters with {'c1': 0.1, 'c2': 0.3, 'w': 0.9, 'k': 5, 'p': 2}
2021-02-01 12:09:38,761 - pyswarms.single.local_best - INFO - Optimization finished | best cost: 385.7357748145889, best pos: [9.73295842e-01 9.22577966e-01 1.37156678e+02 4.63160575e-01
 3.40766505e-07 3.64629296e-06 1.31020915e-07]
2021-02-01 12:09:38,842 - pyswarms.single.local_best - INFO - Optimize for 500 iters with {'c1': 0.1, 'c2': 0.3, 'w': 0.9, 'k': 5, 'p': 2}
2021-02-01 12:10:06,044 - pyswarms.single.local_best - INFO - Optimization finished | best cost: 412.754297860654, best pos: [3.87154246e-01 1.43822677e+00 8.49663426e+01 2.25606174e-01
 6.10499703e-06 3.67783823e-06 1.68071744e-06]
2021-02-01 12:10:06,119 - pyswarms.single.local_best - INFO - Optimize for 500 iters with {'c1': 0.1, 'c2': 0.3, 'w': 0.9, 'k': 5, 'p': 2}
2021-02-01 12:10:32,356 - pyswarms.single.local_best - INFO - Optimization finished | best cost: 386.4796516688307, best pos: [1.37923275e+00 1.18390802e+00 1.30703461e+02 2.43072094e-01
 5.73615724e-08 5.48271646e-06 4.24771520e-07]
2021-02-01 12:10:32,431 - pyswarms.single.local_best - INFO - Optimize for 500 iters with {'c1': 0.1, 'c2': 0.3, 'w': 0.9, 'k': 5, 'p': 2}
2021-02-01 12:11:00,204 - pyswarms.single.local_best - INFO - Optimization finished | best cost: 395.98553594927347, best pos: [1.37689228e+00 1.28550692e+00 1.25547155e+02 2.44276772e-01
 2.08486942e-06 3.70751398e-06 8.48743685e-08]
2021-02-01 12:11:00,274 - pyswarms.single.local_best - INFO - Optimize for 500 iters with {'c1': 0.1, 'c2': 0.3, 'w': 0.9, 'k': 5, 'p': 2}
2021-02-01 12:11:26,755 - pyswarms.single.local_best - INFO - Optimization finished | best cost: 356.6718684244885, best pos: [9.98787257e-01 8.45017226e-01 1.29047431e+02 4.95699129e-01
 3.16087294e-07 1.87087005e-06 1.02882465e-07]
2021-02-01 12:11:26,825 - pyswarms.single.local_best - INFO - Optimize for 500 iters with {'c1': 0.1, 'c2': 0.3, 'w': 0.9, 'k': 5, 'p': 2}
2021-02-01 12:11:54,734 - pyswarms.single.local_best - INFO - Optimization finished | best cost: 398.3037936085229, best pos: [7.92237227e-01 7.17337682e-01 1.21843769e+02 6.73273631e-01
 8.70892605e-07 9.37801758e-08 1.35563602e-06]
2021-02-01 12:11:54,802 - pyswarms.single.local_best - INFO - Optimize for 500 iters with {'c1': 0.1, 'c2': 0.3, 'w': 0.9, 'k': 5, 'p': 2}
2021-02-01 12:12:21,742 - pyswarms.single.local_best - INFO - Optimization finished | best cost: 419.017457197771, best pos: [1.45379818e+00 1.31891942e+00 1.28662374e+02 2.18706030e-01
 3.96565445e-06 5.25401536e-07 3.69020275e-07]
2021-02-01 12:12:21,816 - pyswarms.single.local_best - INFO - Optimize for 500 iters with {'c1': 0.1, 'c2': 0.3, 'w': 0.9, 'k': 5, 'p': 2}
2021-02-01 12:12:49,069 - pyswarms.single.local_best - INFO - Optimization finished | best cost: 188.4015113111328, best pos: [8.15492397e-01 6.86311231e-01 1.22593823e+02 5.08134504e-01
 9.30445501e-06 1.88417258e-06 1.62747358e-06]
2021-02-01 12:12:49,143 - pyswarms.single.local_best - INFO - Optimize for 500 iters with {'c1': 0.1, 'c2': 0.3, 'w': 0.9, 'k': 5, 'p': 2}
2021-02-01 12:13:18,522 - pyswarms.single.local_best - INFO - Optimization finished | best cost: 225.95897080155, best pos: [8.76142793e-01 5.47442689e-01 1.35165543e+02 4.14082883e-01
 1.04326279e-05 7.43205892e-06 2.05359701e-06]
2021-02-01 12:13:18,588 - pyswarms.single.local_best - INFO - Optimize for 500 iters with {'c1': 0.1, 'c2': 0.3, 'w': 0.9, 'k': 5, 'p': 2}
2021-02-01 12:13:44,153 - pyswarms.single.local_best - INFO - Optimization finished | best cost: 181.67571629031053, best pos: [7.20809145e-01 1.58783190e+00 9.57294539e+01 1.13268473e-01
 1.91535824e-05 2.68317927e-05 1.82842461e-05]
2021-02-01 12:13:44,226 - pyswarms.single.local_best - INFO - Optimize for 500 iters with {'c1': 0.1, 'c2': 0.3, 'w': 0.9, 'k': 5, 'p': 2}
2021-02-01 12:14:11,612 - pyswarms.single.local_best - INFO - Optimization finished | best cost: 188.90740417178466, best pos: [1.04287557e+00 3.91807067e-01 1.36759469e+02 3.05032481e-01
 1.36005932e-05 7.85452628e-07 1.56856646e-06]
2021-02-01 12:14:11,687 - pyswarms.single.local_best - INFO - Optimize for 500 iters with {'c1': 0.1, 'c2': 0.3, 'w': 0.9, 'k': 5, 'p': 2}
2021-02-01 12:14:38,461 - pyswarms.single.local_best - INFO - Optimization finished | best cost: 193.9656377140329, best pos: [5.07561374e-01 1.30314278e+00 9.12490309e+01 1.84256750e-01
 2.77617843e-05 2.66631048e-05 1.95425223e-05]
2021-02-01 12:14:38,533 - pyswarms.single.local_best - INFO - Optimize for 500 iters with {'c1': 0.1, 'c2': 0.3, 'w': 0.9, 'k': 5, 'p': 2}
2021-02-01 12:15:06,401 - pyswarms.single.local_best - INFO - Optimization finished | best cost: 168.9212331157119, best pos: [1.09609464e+00 8.72200324e-01 1.27776246e+02 3.06793373e-01
 2.99930415e-06 9.29914560e-07 3.02234860e-06]
2021-02-01 12:15:06,473 - pyswarms.single.local_best - INFO - Optimize for 500 iters with {'c1': 0.1, 'c2': 0.3, 'w': 0.9, 'k': 5, 'p': 2}
2021-02-01 12:15:33,356 - pyswarms.single.local_best - INFO - Optimization finished | best cost: 200.98221920060135, best pos: [1.20719298e+00 8.39177482e-01 1.36204439e+02 2.29697008e-01
 1.45684392e-05 1.12406128e-06 8.26858702e-07]
2021-02-01 12:15:33,430 - pyswarms.single.local_best - INFO - Optimize for 500 iters with {'c1': 0.1, 'c2': 0.3, 'w': 0.9, 'k': 5, 'p': 2}
2021-02-01 12:16:00,609 - pyswarms.single.local_best - INFO - Optimization finished | best cost: 198.34725048696976, best pos: [1.16909593e+00 8.78935972e-01 1.30391772e+02 2.80010099e-01
 5.16254945e-06 4.92859808e-06 1.20809445e-06]
2021-02-01 12:16:00,685 - pyswarms.single.local_best - INFO - Optimize for 500 iters with {'c1': 0.1, 'c2': 0.3, 'w': 0.9, 'k': 5, 'p': 2}
2021-02-01 12:16:27,234 - pyswarms.single.local_best - INFO - Optimization finished | best cost: 191.58548099787905, best pos: [9.58134276e-01 6.15749697e-01 1.39720998e+02 3.55591933e-01
 1.43241313e-05 4.17820448e-06 5.69576881e-07]
2021-02-01 12:16:27,309 - pyswarms.single.local_best - INFO - Optimize for 500 iters with {'c1': 0.1, 'c2': 0.3, 'w': 0.9, 'k': 5, 'p': 2}
2021-02-01 12:16:54,307 - pyswarms.single.local_best - INFO - Optimization finished | best cost: 179.19761781300633, best pos: [1.57605056e+00 7.66141488e-01 1.36159477e+02 1.18995427e-01
 3.17963897e-06 9.11464406e-06 2.09762909e-06]
2021-02-01 12:16:54,376 - pyswarms.single.local_best - INFO - Optimize for 500 iters with {'c1': 0.1, 'c2': 0.3, 'w': 0.9, 'k': 5, 'p': 2}
2021-02-01 12:17:20,762 - pyswarms.single.local_best - INFO - Optimization finished | best cost: 183.4758400345311, best pos: [5.34161715e-01 1.13853539e+00 9.14166721e+01 2.34367831e-01
 1.85382003e-05 1.59006092e-05 2.55058158e-05]
2021-02-01 12:17:20,825 - pyswarms.single.local_best - INFO - Optimize for 500 iters with {'c1': 0.1, 'c2': 0.3, 'w': 0.9, 'k': 5, 'p': 2}
2021-02-01 12:17:46,600 - pyswarms.single.local_best - INFO - Optimization finished | best cost: 194.12807606363128, best pos: [9.03841919e-01 1.63811888e+00 1.00476261e+02 9.31271384e-02
 6.68135626e-06 1.35722664e-05 2.75439067e-05]
2021-02-01 12:17:46,678 - pyswarms.single.local_best - INFO - Optimize for 500 iters with {'c1': 0.1, 'c2': 0.3, 'w': 0.9, 'k': 5, 'p': 2}
2021-02-01 12:18:14,204 - pyswarms.single.local_best - INFO - Optimization finished | best cost: 196.98400653345013, best pos: [1.47735746e+00 9.10485922e-01 1.37502532e+02 1.54457043e-01
 8.36511035e-06 6.23067488e-06 2.52923915e-07]
2021-02-01 12:18:14,278 - pyswarms.single.local_best - INFO - Optimize for 500 iters with {'c1': 0.1, 'c2': 0.3, 'w': 0.9, 'k': 5, 'p': 2}
2021-02-01 12:18:39,256 - pyswarms.single.local_best - INFO - Optimization finished | best cost: 202.33817342509428, best pos: [1.20618566e+00 8.89681366e-01 1.33222962e+02 2.33182301e-01
 8.01940377e-06 6.93873707e-06 1.42502683e-06]
2021-02-01 12:18:39,332 - pyswarms.single.local_best - INFO - Optimize for 500 iters with {'c1': 0.1, 'c2': 0.3, 'w': 0.9, 'k': 5, 'p': 2}
2021-02-01 12:19:06,438 - pyswarms.single.local_best - INFO - Optimization finished | best cost: 169.47715915454697, best pos: [9.18686188e-01 6.40841066e-01 1.37599535e+02 3.87349824e-01
 4.72923334e-06 4.70240490e-06 2.41368598e-06]
2021-02-01 12:19:06,511 - pyswarms.single.local_best - INFO - Optimize for 500 iters with {'c1': 0.1, 'c2': 0.3, 'w': 0.9, 'k': 5, 'p': 2}
2021-02-01 12:19:34,544 - pyswarms.single.local_best - INFO - Optimization finished | best cost: 197.7034023367852, best pos: [9.16164336e-01 5.94870990e-01 1.29783981e+02 4.01065007e-01
 6.62390963e-07 2.00546677e-05 4.47553322e-09]
2021-02-01 12:19:34,619 - pyswarms.single.local_best - INFO - Optimize for 500 iters with {'c1': 0.1, 'c2': 0.3, 'w': 0.9, 'k': 5, 'p': 2}
2021-02-01 12:20:02,400 - pyswarms.single.local_best - INFO - Optimization finished | best cost: 168.4153871611893, best pos: [1.20174360e+00 8.69759996e-01 1.39356179e+02 2.25149313e-01
 6.40979892e-07 2.13062205e-05 8.10766456e-07]
2021-02-01 12:20:02,478 - pyswarms.single.local_best - INFO - Optimize for 500 iters with {'c1': 0.1, 'c2': 0.3, 'w': 0.9, 'k': 5, 'p': 2}
2021-02-01 12:20:28,734 - pyswarms.single.local_best - INFO - Optimization finished | best cost: 195.28947660126397, best pos: [9.52985551e-01 1.61366419e+00 9.91712924e+01 1.05272979e-01
 1.94151802e-05 2.12104339e-05 1.36575717e-05]
2021-02-01 12:20:28,808 - pyswarms.single.local_best - INFO - Optimize for 500 iters with {'c1': 0.1, 'c2': 0.3, 'w': 0.9, 'k': 5, 'p': 2}
2021-02-01 12:20:54,877 - pyswarms.single.local_best - INFO - Optimization finished | best cost: 207.99851922005956, best pos: [1.36478813e+00 8.30873647e-01 1.37597490e+02 1.77226073e-01
 1.03211638e-05 5.07499276e-06 6.35216068e-07]
2021-02-01 12:20:54,951 - pyswarms.single.local_best - INFO - Optimize for 500 iters with {'c1': 0.1, 'c2': 0.3, 'w': 0.9, 'k': 5, 'p': 2}
2021-02-01 12:21:20,619 - pyswarms.single.local_best - INFO - Optimization finished | best cost: 202.52537526219777, best pos: [9.07359100e-01 1.82189067e+00 1.03273413e+02 6.76020511e-02
 1.88930143e-05 1.86571992e-05 2.77188303e-05]
2021-02-01 12:21:20,695 - pyswarms.single.local_best - INFO - Optimize for 500 iters with {'c1': 0.1, 'c2': 0.3, 'w': 0.9, 'k': 5, 'p': 2}
2021-02-01 12:21:48,915 - pyswarms.single.local_best - INFO - Optimization finished | best cost: 211.00054601598666, best pos: [1.24264985e+00 5.41408916e-01 1.38197394e+02 2.08641961e-01
 2.57887934e-06 1.88331092e-05 1.60281597e-06]
2021-02-01 12:21:48,982 - pyswarms.single.local_best - INFO - Optimize for 500 iters with {'c1': 0.1, 'c2': 0.3, 'w': 0.9, 'k': 5, 'p': 2}
2021-02-01 12:22:17,061 - pyswarms.single.local_best - INFO - Optimization finished | best cost: 209.1374629008157, best pos: [6.14142840e-01 1.28237105e+00 9.57450791e+01 1.86020796e-01
 2.63141544e-05 2.07282273e-05 2.69291331e-05]
2021-02-01 12:22:17,135 - pyswarms.single.local_best - INFO - Optimize for 500 iters with {'c1': 0.1, 'c2': 0.3, 'w': 0.9, 'k': 5, 'p': 2}
2021-02-01 12:22:43,715 - pyswarms.single.local_best - INFO - Optimization finished | best cost: 230.85943004108998, best pos: [1.31948470e+00 1.21788625e+00 1.27741998e+02 1.78745186e-01
 1.09419742e-05 1.69535725e-05 5.62761944e-07]
2021-02-01 12:22:43,789 - pyswarms.single.local_best - INFO - Optimize for 500 iters with {'c1': 0.1, 'c2': 0.3, 'w': 0.9, 'k': 5, 'p': 2}
2021-02-01 12:23:11,263 - pyswarms.single.local_best - INFO - Optimization finished | best cost: 182.59167274178196, best pos: [1.33938341e+00 5.67345722e-01 1.37203037e+02 1.86704641e-01
 8.40729268e-06 1.35010350e-05 2.45210047e-08]
2021-02-01 12:23:11,338 - pyswarms.single.local_best - INFO - Optimize for 500 iters with {'c1': 0.1, 'c2': 0.3, 'w': 0.9, 'k': 5, 'p': 2}
2021-02-01 12:23:37,736 - pyswarms.single.local_best - INFO - Optimization finished | best cost: 185.34263652166302, best pos: [1.59749228e+00 7.67313994e-01 1.37164359e+02 1.12815522e-01
 7.52955995e-06 2.32146233e-07 2.06194420e-06]
2021-02-01 12:23:37,806 - pyswarms.single.local_best - INFO - Optimize for 500 iters with {'c1': 0.1, 'c2': 0.3, 'w': 0.9, 'k': 5, 'p': 2}
2021-02-01 12:24:04,870 - pyswarms.single.local_best - INFO - Optimization finished | best cost: 192.13791592765483, best pos: [5.65695380e-01 1.30295381e+00 9.15017321e+01 1.76584081e-01
 2.79319296e-05 1.52456724e-05 1.94815507e-05]
2021-02-01 12:24:04,940 - pyswarms.single.local_best - INFO - Optimize for 500 iters with {'c1': 0.1, 'c2': 0.3, 'w': 0.9, 'k': 5, 'p': 2}
2021-02-01 12:24:32,115 - pyswarms.single.local_best - INFO - Optimization finished | best cost: 196.51142715891825, best pos: [1.75904825e+00 6.53500137e-01 1.36974444e+02 6.33385966e-02
 1.57915166e-05 4.48002799e-06 1.58748535e-06]
2021-02-01 12:24:32,191 - pyswarms.single.local_best - INFO - Optimize for 500 iters with {'c1': 0.1, 'c2': 0.3, 'w': 0.9, 'k': 5, 'p': 2}
2021-02-01 12:25:00,221 - pyswarms.single.local_best - INFO - Optimization finished | best cost: 204.54072820412506, best pos: [1.83006195e+00 6.87437691e-01 1.38735910e+02 5.72344345e-02
 8.37441947e-06 1.76098594e-05 1.02623379e-06]
2021-02-01 12:25:00,295 - pyswarms.single.local_best - INFO - Optimize for 500 iters with {'c1': 0.1, 'c2': 0.3, 'w': 0.9, 'k': 5, 'p': 2}
2021-02-01 12:25:27,832 - pyswarms.single.local_best - INFO - Optimization finished | best cost: 208.62195427123123, best pos: [9.72233527e-01 1.98271598e+00 9.73251413e+01 2.78152656e-02
 2.33741676e-06 2.49629754e-06 2.79362864e-05]
2021-02-01 12:25:27,906 - pyswarms.single.local_best - INFO - Optimize for 500 iters with {'c1': 0.1, 'c2': 0.3, 'w': 0.9, 'k': 5, 'p': 2}
2021-02-01 12:25:54,668 - pyswarms.single.local_best - INFO - Optimization finished | best cost: 185.08476215208185, best pos: [1.01764618e+00 6.95459382e-01 1.36863104e+02 3.19093529e-01
 4.26169644e-06 1.19530606e-05 2.02456431e-06]
2021-02-01 12:25:54,744 - pyswarms.single.local_best - INFO - Optimize for 500 iters with {'c1': 0.1, 'c2': 0.3, 'w': 0.9, 'k': 5, 'p': 2}
2021-02-01 12:26:23,000 - pyswarms.single.local_best - INFO - Optimization finished | best cost: 175.0814025162427, best pos: [9.36701192e-01 7.39807995e-01 1.23497243e+02 4.22921449e-01
 3.70081113e-06 7.11564520e-06 6.77888419e-07]
2021-02-01 12:26:23,074 - pyswarms.single.local_best - INFO - Optimize for 500 iters with {'c1': 0.1, 'c2': 0.3, 'w': 0.9, 'k': 5, 'p': 2}
2021-02-01 12:26:51,861 - pyswarms.single.local_best - INFO - Optimization finished | best cost: 199.879264117399, best pos: [1.47813173e+00 4.69783784e-01 1.37369047e+02 1.66914226e-01
 9.48208694e-07 1.33759123e-05 2.19318133e-07]
2021-02-01 12:26:51,935 - pyswarms.single.local_best - INFO - Optimize for 500 iters with {'c1': 0.1, 'c2': 0.3, 'w': 0.9, 'k': 5, 'p': 2}
2021-02-01 12:27:19,143 - pyswarms.single.local_best - INFO - Optimization finished | best cost: 203.2930636955643, best pos: [1.70204551e+00 1.16513947e+00 1.34346747e+02 8.47545188e-02
 1.14654764e-05 9.81636179e-06 6.21952724e-07]
2021-02-01 12:27:19,218 - pyswarms.single.local_best - INFO - Optimize for 500 iters with {'c1': 0.1, 'c2': 0.3, 'w': 0.9, 'k': 5, 'p': 2}
2021-02-01 12:27:46,421 - pyswarms.single.local_best - INFO - Optimization finished | best cost: 204.75877243391358, best pos: [4.91767675e-01 1.15337743e+00 9.11190489e+01 2.38848806e-01
 2.33040767e-05 1.71179897e-05 2.13465202e-05]
2021-02-01 12:27:46,491 - pyswarms.single.local_best - INFO - Optimize for 500 iters with {'c1': 0.1, 'c2': 0.3, 'w': 0.9, 'k': 5, 'p': 2}
2021-02-01 12:28:12,868 - pyswarms.single.local_best - INFO - Optimization finished | best cost: 191.52359293575145, best pos: [1.61040994e+00 7.20243106e-01 1.36726954e+02 9.85778725e-02
 1.53019125e-05 1.24752141e-06 1.27816808e-06]
2021-02-01 12:28:12,943 - pyswarms.single.local_best - INFO - Optimize for 500 iters with {'c1': 0.1, 'c2': 0.3, 'w': 0.9, 'k': 5, 'p': 2}
2021-02-01 12:28:39,396 - pyswarms.single.local_best - INFO - Optimization finished | best cost: 203.35872630807717, best pos: [6.46981938e-01 1.26196174e+00 9.97699567e+01 2.19025457e-01
 2.63782351e-05 9.04531496e-06 2.42406828e-05]
2021-02-01 12:28:39,468 - pyswarms.single.local_best - INFO - Optimize for 500 iters with {'c1': 0.1, 'c2': 0.3, 'w': 0.9, 'k': 5, 'p': 2}
2021-02-01 12:29:05,328 - pyswarms.single.local_best - INFO - Optimization finished | best cost: 187.95992889707324, best pos: [8.68706080e-01 1.69591476e+00 9.47427021e+01 6.64169417e-02
 8.84047109e-06 1.49202299e-05 2.48725288e-05]
2021-02-01 12:29:05,402 - pyswarms.single.local_best - INFO - Optimize for 500 iters with {'c1': 0.1, 'c2': 0.3, 'w': 0.9, 'k': 5, 'p': 2}
2021-02-01 12:29:31,874 - pyswarms.single.local_best - INFO - Optimization finished | best cost: 188.53937151048643, best pos: [6.03113828e-01 9.30669071e-01 1.01373446e+02 3.65450067e-01
 6.45589797e-06 2.79524278e-05 2.44481588e-05]
2021-02-01 12:29:31,944 - pyswarms.single.local_best - INFO - Optimize for 500 iters with {'c1': 0.1, 'c2': 0.3, 'w': 0.9, 'k': 5, 'p': 2}
2021-02-01 12:29:59,362 - pyswarms.single.local_best - INFO - Optimization finished | best cost: 198.49894074405944, best pos: [7.67721166e-01 1.41190203e+00 9.47313422e+01 1.36385217e-01
 1.38725209e-05 1.49006260e-05 2.05870878e-05]
2021-02-01 12:29:59,428 - pyswarms.single.local_best - INFO - Optimize for 500 iters with {'c1': 0.1, 'c2': 0.3, 'w': 0.9, 'k': 5, 'p': 2}
2021-02-01 12:30:25,659 - pyswarms.single.local_best - INFO - Optimization finished | best cost: 175.41781154889293, best pos: [8.02368118e-01 6.77664670e-01 1.25898748e+02 5.23246695e-01
 3.96104335e-06 4.64530911e-06 1.73507487e-06]
2021-02-01 12:30:25,731 - pyswarms.single.local_best - INFO - Optimize for 500 iters with {'c1': 0.1, 'c2': 0.3, 'w': 0.9, 'k': 5, 'p': 2}
2021-02-01 12:30:54,625 - pyswarms.single.local_best - INFO - Optimization finished | best cost: 187.4125868648611, best pos: [8.13101346e-01 6.29357447e-01 1.31391721e+02 4.71184138e-01
 1.48912666e-05 2.24849494e-07 2.17837525e-06]
2021-02-01 12:30:54,686 - pyswarms.single.local_best - INFO - Optimize for 500 iters with {'c1': 0.1, 'c2': 0.3, 'w': 0.9, 'k': 5, 'p': 2}
2021-02-01 12:31:23,277 - pyswarms.single.local_best - INFO - Optimization finished | best cost: 190.47277294583947, best pos: [6.94255524e-01 1.91214446e+00 9.24578493e+01 3.45649928e-02
 8.84232479e-06 1.00228990e-05 2.72246379e-05]
2021-02-01 12:31:23,349 - pyswarms.single.local_best - INFO - Optimize for 500 iters with {'c1': 0.1, 'c2': 0.3, 'w': 0.9, 'k': 5, 'p': 2}
2021-02-01 12:31:50,338 - pyswarms.single.local_best - INFO - Optimization finished | best cost: 202.12622632926525, best pos: [1.74965426e+00 1.36300877e+00 1.29242995e+02 9.92079663e-02
 1.77426512e-06 2.71858831e-06 2.14977165e-06]
2021-02-01 12:31:50,413 - pyswarms.single.local_best - INFO - Optimize for 500 iters with {'c1': 0.1, 'c2': 0.3, 'w': 0.9, 'k': 5, 'p': 2}
2021-02-01 12:32:16,604 - pyswarms.single.local_best - INFO - Optimization finished | best cost: 196.0476641151834, best pos: [4.92340331e-01 8.36236678e-01 1.00126205e+02 4.47804600e-01
 1.16290037e-05 2.63148181e-05 2.61363274e-05]
2021-02-01 12:32:16,678 - pyswarms.single.local_best - INFO - Optimize for 500 iters with {'c1': 0.1, 'c2': 0.3, 'w': 0.9, 'k': 5, 'p': 2}
2021-02-01 12:32:43,900 - pyswarms.single.local_best - INFO - Optimization finished | best cost: 183.75367373911206, best pos: [1.20347511e+00 9.72603684e-01 1.36780539e+02 2.19114907e-01
 2.92991631e-06 1.71095963e-05 1.87507497e-06]
2021-02-01 12:32:43,966 - pyswarms.single.local_best - INFO - Optimize for 500 iters with {'c1': 0.1, 'c2': 0.3, 'w': 0.9, 'k': 5, 'p': 2}
2021-02-01 12:33:11,265 - pyswarms.single.local_best - INFO - Optimization finished | best cost: 190.1398771471001, best pos: [1.22909908e+00 6.67967034e-01 1.39001848e+02 2.14347953e-01
 6.20913616e-06 4.34839932e-06 2.98258845e-06]
2021-02-01 12:33:11,340 - pyswarms.single.local_best - INFO - Optimize for 500 iters with {'c1': 0.1, 'c2': 0.3, 'w': 0.9, 'k': 5, 'p': 2}
2021-02-01 12:33:39,184 - pyswarms.single.local_best - INFO - Optimization finished | best cost: 191.38752815079948, best pos: [1.49972319e+00 8.64766750e-01 1.38256478e+02 1.21744797e-01
 9.06429274e-06 2.63859480e-05 2.75140349e-08]
2021-02-01 12:33:39,259 - pyswarms.single.local_best - INFO - Optimize for 500 iters with {'c1': 0.1, 'c2': 0.3, 'w': 0.9, 'k': 5, 'p': 2}
2021-02-01 12:34:07,253 - pyswarms.single.local_best - INFO - Optimization finished | best cost: 190.15067111348336, best pos: [6.73805938e-01 1.35491160e+00 9.19830445e+01 1.42235535e-01
 2.53476009e-05 1.43687542e-05 2.20407382e-05]
2021-02-01 12:34:07,320 - pyswarms.single.local_best - INFO - Optimize for 500 iters with {'c1': 0.1, 'c2': 0.3, 'w': 0.9, 'k': 5, 'p': 2}
2021-02-01 12:34:35,228 - pyswarms.single.local_best - INFO - Optimization finished | best cost: 173.81239111740416, best pos: [6.38183097e-01 1.09716247e+00 9.94492333e+01 2.93452514e-01
 3.53362124e-06 2.12222686e-05 1.81169156e-05]
2021-02-01 12:34:35,305 - pyswarms.single.local_best - INFO - Optimize for 500 iters with {'c1': 0.1, 'c2': 0.3, 'w': 0.9, 'k': 5, 'p': 2}
2021-02-01 12:35:02,675 - pyswarms.single.local_best - INFO - Optimization finished | best cost: 203.41792913921455, best pos: [4.98002127e-01 1.25089531e+00 9.59785160e+01 2.28976195e-01
 2.69185922e-05 2.25905737e-05 2.28539807e-05]
2021-02-01 12:35:02,747 - pyswarms.single.local_best - INFO - Optimize for 500 iters with {'c1': 0.1, 'c2': 0.3, 'w': 0.9, 'k': 5, 'p': 2}
2021-02-01 12:35:29,480 - pyswarms.single.local_best - INFO - Optimization finished | best cost: 216.3505855085364, best pos: [7.39094491e-01 1.32574536e+00 9.12538520e+01 1.49476918e-01
 8.07971680e-06 1.55408699e-05 2.56988725e-05]
2021-02-01 12:35:29,552 - pyswarms.single.local_best - INFO - Optimize for 500 iters with {'c1': 0.1, 'c2': 0.3, 'w': 0.9, 'k': 5, 'p': 2}
2021-02-01 12:35:56,874 - pyswarms.single.local_best - INFO - Optimization finished | best cost: 189.9093239975593, best pos: [9.40438272e-01 5.85030038e-01 1.36717298e+02 4.07590084e-01
 5.72599612e-06 7.51670129e-06 4.87998368e-10]
2021-02-01 12:35:56,948 - pyswarms.single.local_best - INFO - Optimize for 500 iters with {'c1': 0.1, 'c2': 0.3, 'w': 0.9, 'k': 5, 'p': 2}
2021-02-01 12:36:23,684 - pyswarms.single.local_best - INFO - Optimization finished | best cost: 207.1768495135335, best pos: [8.68985994e-01 1.73365360e+00 9.93923717e+01 7.44780682e-02
 1.23581047e-05 4.16498440e-06 2.65870072e-05]
2021-02-01 12:36:23,755 - pyswarms.single.local_best - INFO - Optimize for 500 iters with {'c1': 0.1, 'c2': 0.3, 'w': 0.9, 'k': 5, 'p': 2}
2021-02-01 12:36:50,846 - pyswarms.single.local_best - INFO - Optimization finished | best cost: 186.94481444930045, best pos: [8.08164544e-01 6.90614889e-01 1.23749085e+02 4.79258263e-01
 7.97384450e-06 1.24417681e-05 4.01204898e-07]
2021-02-01 12:36:50,915 - pyswarms.single.local_best - INFO - Optimize for 500 iters with {'c1': 0.1, 'c2': 0.3, 'w': 0.9, 'k': 5, 'p': 2}
2021-02-01 12:37:16,851 - pyswarms.single.local_best - INFO - Optimization finished | best cost: 195.0648020350098, best pos: [5.30124600e-01 1.43018963e+00 9.32845086e+01 1.53881477e-01
 2.57640419e-05 1.72140317e-05 2.64748463e-05]
2021-02-01 12:37:16,921 - pyswarms.single.local_best - INFO - Optimize for 500 iters with {'c1': 0.1, 'c2': 0.3, 'w': 0.9, 'k': 5, 'p': 2}
2021-02-01 12:37:43,859 - pyswarms.single.local_best - INFO - Optimization finished | best cost: 179.5378712268284, best pos: [1.03683343e+00 8.83223595e-01 1.29196208e+02 3.15448659e-01
 6.25185859e-06 1.10586854e-05 3.60654419e-07]
2021-02-01 12:37:43,930 - pyswarms.single.local_best - INFO - Optimize for 500 iters with {'c1': 0.1, 'c2': 0.3, 'w': 0.9, 'k': 5, 'p': 2}
2021-02-01 12:38:11,460 - pyswarms.single.local_best - INFO - Optimization finished | best cost: 181.24268118894534, best pos: [9.93930948e-01 2.19795840e-01 1.38235875e+02 3.34390547e-01
 6.07977739e-06 8.01625403e-06 2.41170271e-06]
2021-02-01 12:38:11,531 - pyswarms.single.local_best - INFO - Optimize for 500 iters with {'c1': 0.1, 'c2': 0.3, 'w': 0.9, 'k': 5, 'p': 2}
2021-02-01 12:38:39,080 - pyswarms.single.local_best - INFO - Optimization finished | best cost: 173.17705394540712, best pos: [1.17450266e+00 8.00740653e-01 1.29729977e+02 2.38887882e-01
 1.29088281e-05 9.97629358e-06 1.24968389e-06]
2021-02-01 12:38:39,149 - pyswarms.single.local_best - INFO - Optimize for 500 iters with {'c1': 0.1, 'c2': 0.3, 'w': 0.9, 'k': 5, 'p': 2}
2021-02-01 12:39:05,842 - pyswarms.single.local_best - INFO - Optimization finished | best cost: 173.17431877050655, best pos: [1.40235334e+00 1.17269125e+00 1.28154846e+02 1.69637001e-01
 1.78958737e-06 7.48047687e-06 2.26314956e-06]
2021-02-01 12:39:05,911 - pyswarms.single.local_best - INFO - Optimize for 500 iters with {'c1': 0.1, 'c2': 0.3, 'w': 0.9, 'k': 5, 'p': 2}
2021-02-01 12:39:35,051 - pyswarms.single.local_best - INFO - Optimization finished | best cost: 185.31238399977656, best pos: [4.98141123e-01 1.28396731e+00 9.22447976e+01 1.87518995e-01
 2.71679764e-05 2.01044709e-05 2.28486987e-05]
2021-02-01 12:39:35,129 - pyswarms.single.local_best - INFO - Optimize for 500 iters with {'c1': 0.1, 'c2': 0.3, 'w': 0.9, 'k': 5, 'p': 2}
2021-02-01 12:40:02,958 - pyswarms.single.local_best - INFO - Optimization finished | best cost: 195.37063347171406, best pos: [8.41014163e-01 1.60851816e+00 9.40300288e+01 8.83014034e-02
 2.74371934e-05 1.20841901e-05 1.62804269e-05]
2021-02-01 12:40:03,026 - pyswarms.single.local_best - INFO - Optimize for 500 iters with {'c1': 0.1, 'c2': 0.3, 'w': 0.9, 'k': 5, 'p': 2}
2021-02-01 12:40:28,600 - pyswarms.single.local_best - INFO - Optimization finished | best cost: 196.74309888597156, best pos: [3.72804400e-01 1.14164037e+00 9.04719875e+01 2.57781668e-01
 2.67575445e-05 1.76319540e-05 2.41260292e-05]
2021-02-01 12:40:28,668 - pyswarms.single.local_best - INFO - Optimize for 500 iters with {'c1': 0.1, 'c2': 0.3, 'w': 0.9, 'k': 5, 'p': 2}
2021-02-01 12:40:54,354 - pyswarms.single.local_best - INFO - Optimization finished | best cost: 182.40035062001914, best pos: [1.11400628e+00 1.96975977e+00 9.73868892e+01 2.00016593e-02
 1.11840997e-05 3.50385466e-06 1.99529925e-05]
2021-02-01 12:40:54,428 - pyswarms.single.local_best - INFO - Optimize for 500 iters with {'c1': 0.1, 'c2': 0.3, 'w': 0.9, 'k': 5, 'p': 2}
2021-02-01 12:41:21,747 - pyswarms.single.local_best - INFO - Optimization finished | best cost: 170.46729463116787, best pos: [8.17816830e-01 1.50645203e+00 9.78209449e+01 1.18282175e-01
 3.84575710e-07 6.63252576e-06 2.73399516e-05]
2021-02-01 12:41:21,822 - pyswarms.single.local_best - INFO - Optimize for 500 iters with {'c1': 0.1, 'c2': 0.3, 'w': 0.9, 'k': 5, 'p': 2}
2021-02-01 12:41:47,810 - pyswarms.single.local_best - INFO - Optimization finished | best cost: 199.39393382127105, best pos: [7.59633064e-01 2.25357253e-01 1.39682149e+02 5.04099738e-01
 5.06472383e-06 1.52970899e-05 8.25940159e-07]
2021-02-01 12:41:47,883 - pyswarms.single.local_best - INFO - Optimize for 500 iters with {'c1': 0.1, 'c2': 0.3, 'w': 0.9, 'k': 5, 'p': 2}
2021-02-01 12:42:15,396 - pyswarms.single.local_best - INFO - Optimization finished | best cost: 194.7065049669222, best pos: [6.43752016e-01 1.66872893e+00 9.24994993e+01 7.92557873e-02
 1.90026367e-05 1.00391233e-05 2.70743541e-05]
2021-02-01 12:42:15,472 - pyswarms.single.local_best - INFO - Optimize for 500 iters with {'c1': 0.1, 'c2': 0.3, 'w': 0.9, 'k': 5, 'p': 2}
2021-02-01 12:42:43,540 - pyswarms.single.local_best - INFO - Optimization finished | best cost: 204.74018249904645, best pos: [1.37995768e+00 8.61784841e-01 1.32874940e+02 1.84442924e-01
 3.86116238e-06 3.56595308e-06 2.21441712e-06]
2021-02-01 12:42:43,606 - pyswarms.single.local_best - INFO - Optimize for 500 iters with {'c1': 0.1, 'c2': 0.3, 'w': 0.9, 'k': 5, 'p': 2}
2021-02-01 12:43:09,657 - pyswarms.single.local_best - INFO - Optimization finished | best cost: 186.5241602241449, best pos: [9.99332102e-01 1.84193703e+00 9.24618774e+01 3.78687008e-02
 5.72262832e-06 8.02676710e-06 1.70675682e-05]
2021-02-01 12:43:09,725 - pyswarms.single.local_best - INFO - Optimize for 500 iters with {'c1': 0.1, 'c2': 0.3, 'w': 0.9, 'k': 5, 'p': 2}
2021-02-01 12:43:34,965 - pyswarms.single.local_best - INFO - Optimization finished | best cost: 181.98760956567799, best pos: [6.78412668e-01 1.47101401e+00 8.87731600e+01 1.33908118e-01
 1.77545104e-05 2.03567136e-05 7.86171745e-06]
2021-02-01 12:43:35,038 - pyswarms.single.local_best - INFO - Optimize for 500 iters with {'c1': 0.1, 'c2': 0.3, 'w': 0.9, 'k': 5, 'p': 2}
2021-02-01 12:44:00,883 - pyswarms.single.local_best - INFO - Optimization finished | best cost: 200.163567382443, best pos: [1.24374351e+00 9.45120037e-01 1.32365086e+02 2.11942292e-01
 1.56750048e-05 5.75263010e-06 9.10695562e-07]
2021-02-01 12:44:00,953 - pyswarms.single.local_best - INFO - Optimize for 500 iters with {'c1': 0.1, 'c2': 0.3, 'w': 0.9, 'k': 5, 'p': 2}
2021-02-01 12:44:26,541 - pyswarms.single.local_best - INFO - Optimization finished | best cost: 186.44360362566644, best pos: [4.77572077e-01 9.40935522e-01 9.19715981e+01 3.59777480e-01
 9.94600211e-06 2.70171394e-05 1.93823032e-05]
2021-02-01 12:44:26,614 - pyswarms.single.local_best - INFO - Optimize for 500 iters with {'c1': 0.1, 'c2': 0.3, 'w': 0.9, 'k': 5, 'p': 2}
2021-02-01 12:44:52,976 - pyswarms.single.local_best - INFO - Optimization finished | best cost: 191.03857163502312, best pos: [6.99785140e-01 1.24465407e+00 9.99456565e+01 2.18345447e-01
 2.64049726e-05 1.59466967e-05 2.02688273e-05]
2021-02-01 12:44:53,049 - pyswarms.single.local_best - INFO - Optimize for 500 iters with {'c1': 0.1, 'c2': 0.3, 'w': 0.9, 'k': 5, 'p': 2}
2021-02-01 12:45:19,437 - pyswarms.single.local_best - INFO - Optimization finished | best cost: 211.79767311183386, best pos: [7.91051011e-01 3.77385355e-01 1.38858213e+02 4.84705626e-01
 1.46973619e-05 4.66373113e-07 2.02962998e-06]
2021-02-01 12:45:19,513 - pyswarms.single.local_best - INFO - Optimize for 500 iters with {'c1': 0.1, 'c2': 0.3, 'w': 0.9, 'k': 5, 'p': 2}
2021-02-01 12:45:47,536 - pyswarms.single.local_best - INFO - Optimization finished | best cost: 203.0370219757686, best pos: [1.08040087e+00 7.34376816e-01 1.32673883e+02 2.93906911e-01
 1.92950573e-05 3.11933004e-07 3.82291869e-08]
2021-02-01 12:45:47,614 - pyswarms.single.local_best - INFO - Optimize for 500 iters with {'c1': 0.1, 'c2': 0.3, 'w': 0.9, 'k': 5, 'p': 2}
2021-02-01 12:46:14,154 - pyswarms.single.local_best - INFO - Optimization finished | best cost: 197.23493543752232, best pos: [1.39167900e+00 7.40370298e-01 1.37643651e+02 1.71525792e-01
 9.16718308e-06 5.22142071e-06 6.36341240e-07]
2021-02-01 12:46:14,229 - pyswarms.single.local_best - INFO - Optimize for 500 iters with {'c1': 0.1, 'c2': 0.3, 'w': 0.9, 'k': 5, 'p': 2}
2021-02-01 12:46:41,873 - pyswarms.single.local_best - INFO - Optimization finished | best cost: 225.16157433729754, best pos: [7.04124091e-01 1.57889057e+00 9.64815461e+01 1.14610019e-01
 2.64652360e-05 1.72777031e-05 2.41285424e-05]
2021-02-01 12:46:41,947 - pyswarms.single.local_best - INFO - Optimize for 500 iters with {'c1': 0.1, 'c2': 0.3, 'w': 0.9, 'k': 5, 'p': 2}
2021-02-01 12:47:07,149 - pyswarms.single.local_best - INFO - Optimization finished | best cost: 176.85711801575383, best pos: [9.84573407e-01 7.94388295e-01 1.28429857e+02 3.56326077e-01
 3.77116684e-06 1.23321537e-05 3.54311317e-07]
2021-02-01 12:47:07,216 - pyswarms.single.local_best - INFO - Optimize for 500 iters with {'c1': 0.1, 'c2': 0.3, 'w': 0.9, 'k': 5, 'p': 2}
2021-02-01 12:47:33,663 - pyswarms.single.local_best - INFO - Optimization finished | best cost: 202.9805464705368, best pos: [4.55374579e-01 9.58659292e-01 9.40977014e+01 3.64018526e-01
 1.57883878e-05 2.77283037e-05 2.06803600e-05]
2021-02-01 12:47:33,734 - pyswarms.single.local_best - INFO - Optimize for 500 iters with {'c1': 0.1, 'c2': 0.3, 'w': 0.9, 'k': 5, 'p': 2}
2021-02-01 12:48:01,395 - pyswarms.single.local_best - INFO - Optimization finished | best cost: 198.79097146270982, best pos: [7.23124010e-01 1.20796842e+00 9.57071554e+01 2.30290736e-01
 7.63629679e-06 1.54481929e-05 1.60700685e-05]
2021-02-01 12:48:01,475 - pyswarms.single.local_best - INFO - Optimize for 500 iters with {'c1': 0.1, 'c2': 0.3, 'w': 0.9, 'k': 5, 'p': 2}
2021-02-01 12:48:30,423 - pyswarms.single.local_best - INFO - Optimization finished | best cost: 209.20148523061133, best pos: [1.94532715e+00 7.43632991e-01 1.37572714e+02 3.86504722e-02
 9.72318550e-06 1.77080319e-05 8.89913592e-07]
2021-02-01 12:48:30,497 - pyswarms.single.local_best - INFO - Optimize for 500 iters with {'c1': 0.1, 'c2': 0.3, 'w': 0.9, 'k': 5, 'p': 2}
2021-02-01 12:48:58,734 - pyswarms.single.local_best - INFO - Optimization finished | best cost: 214.99623013956094, best pos: [5.54421364e-01 1.85081847e+00 9.19383121e+01 5.89637771e-02
 4.84464032e-06 9.78348086e-06 2.75361686e-05]
2021-02-01 12:48:58,810 - pyswarms.single.local_best - INFO - Optimize for 500 iters with {'c1': 0.1, 'c2': 0.3, 'w': 0.9, 'k': 5, 'p': 2}
2021-02-01 12:49:26,888 - pyswarms.single.local_best - INFO - Optimization finished | best cost: 204.2913081961928, best pos: [1.18502964e+00 6.76522903e-01 1.37629015e+02 2.53240450e-01
 7.54416540e-06 8.14153399e-06 7.70125168e-07]
2021-02-01 12:49:26,962 - pyswarms.single.local_best - INFO - Optimize for 500 iters with {'c1': 0.1, 'c2': 0.3, 'w': 0.9, 'k': 5, 'p': 2}
2021-02-01 12:49:52,748 - pyswarms.single.local_best - INFO - Optimization finished | best cost: 211.19735235197797, best pos: [1.05708218e+00 6.31584425e-01 1.38442799e+02 3.00037690e-01
 1.08364512e-05 1.18207966e-06 2.74760765e-06]
2021-02-01 12:49:52,830 - pyswarms.single.local_best - INFO - Optimize for 500 iters with {'c1': 0.1, 'c2': 0.3, 'w': 0.9, 'k': 5, 'p': 2}
2021-02-01 12:50:18,450 - pyswarms.single.local_best - INFO - Optimization finished | best cost: 176.97659668960034, best pos: [6.36763561e-01 9.78403799e-01 1.07639190e+02 3.55595831e-01
 7.08092859e-06 2.46961972e-05 2.72086621e-05]
2021-02-01 12:50:18,523 - pyswarms.single.local_best - INFO - Optimize for 500 iters with {'c1': 0.1, 'c2': 0.3, 'w': 0.9, 'k': 5, 'p': 2}
2021-02-01 12:50:46,517 - pyswarms.single.local_best - INFO - Optimization finished | best cost: 167.5651011110944, best pos: [8.36256026e-01 6.85155914e-01 1.32516428e+02 4.41628539e-01
 2.01252779e-06 2.03930991e-05 8.37024858e-09]
2021-02-01 12:50:46,589 - pyswarms.single.local_best - INFO - Optimize for 500 iters with {'c1': 0.1, 'c2': 0.3, 'w': 0.9, 'k': 5, 'p': 2}
2021-02-01 12:51:15,462 - pyswarms.single.local_best - INFO - Optimization finished | best cost: 178.79514114585464, best pos: [1.36013918e+00 9.65534320e-01 1.25851788e+02 1.99918071e-01
 7.64533716e-07 1.33579010e-05 1.07460208e-06]
2021-02-01 12:51:15,535 - pyswarms.single.local_best - INFO - Optimize for 500 iters with {'c1': 0.1, 'c2': 0.3, 'w': 0.9, 'k': 5, 'p': 2}
2021-02-01 12:51:41,985 - pyswarms.single.local_best - INFO - Optimization finished | best cost: 218.3315321944401, best pos: [1.04706324e+00 7.12774365e-01 1.36445011e+02 2.96517185e-01
 1.57052575e-05 2.32845603e-06 1.00013290e-06]
2021-02-01 12:51:42,058 - pyswarms.single.local_best - INFO - Optimize for 500 iters with {'c1': 0.1, 'c2': 0.3, 'w': 0.9, 'k': 5, 'p': 2}
2021-02-01 12:52:08,260 - pyswarms.single.local_best - INFO - Optimization finished | best cost: 168.41608524853325, best pos: [1.30667637e+00 7.99309452e-01 1.35845596e+02 2.16410702e-01
 8.99516361e-06 3.89028564e-06 2.71647196e-08]
2021-02-01 12:52:08,331 - pyswarms.single.local_best - INFO - Optimize for 500 iters with {'c1': 0.1, 'c2': 0.3, 'w': 0.9, 'k': 5, 'p': 2}
2021-02-01 12:52:34,863 - pyswarms.single.local_best - INFO - Optimization finished | best cost: 197.46122869634524, best pos: [1.42080341e+00 1.20283855e+00 1.35293935e+02 1.28439111e-01
 6.06791411e-06 1.29612422e-05 4.10227936e-06]
2021-02-01 12:52:34,937 - pyswarms.single.local_best - INFO - Optimize for 500 iters with {'c1': 0.1, 'c2': 0.3, 'w': 0.9, 'k': 5, 'p': 2}
2021-02-01 12:53:02,066 - pyswarms.single.local_best - INFO - Optimization finished | best cost: 177.30999333512278, best pos: [8.79183434e-01 7.15673285e-01 1.23460669e+02 4.61647736e-01
 3.19944240e-06 1.11250813e-06 4.00997943e-06]
2021-02-01 12:53:02,134 - pyswarms.single.local_best - INFO - Optimize for 500 iters with {'c1': 0.1, 'c2': 0.3, 'w': 0.9, 'k': 5, 'p': 2}
2021-02-01 12:53:28,279 - pyswarms.single.local_best - INFO - Optimization finished | best cost: 215.7584015564429, best pos: [9.71105602e-01 4.34320544e-01 1.38071046e+02 3.61008263e-01
 2.39083213e-06 1.15457816e-05 1.32209156e-06]
2021-02-01 12:53:28,352 - pyswarms.single.local_best - INFO - Optimize for 500 iters with {'c1': 0.1, 'c2': 0.3, 'w': 0.9, 'k': 5, 'p': 2}
2021-02-01 12:53:55,914 - pyswarms.single.local_best - INFO - Optimization finished | best cost: 202.37921410424278, best pos: [1.63677985e+00 1.11074310e+00 1.33907318e+02 9.92251658e-02
 1.12871906e-05 1.52689365e-05 3.06316159e-07]
2021-02-01 12:53:55,991 - pyswarms.single.local_best - INFO - Optimize for 500 iters with {'c1': 0.1, 'c2': 0.3, 'w': 0.9, 'k': 5, 'p': 2}
2021-02-01 12:54:23,715 - pyswarms.single.local_best - INFO - Optimization finished | best cost: 186.90644693119765, best pos: [9.93370967e-01 1.44618767e+00 1.00514181e+02 1.36666172e-01
 3.41174425e-07 3.62618468e-06 1.70217985e-05]
2021-02-01 12:54:23,787 - pyswarms.single.local_best - INFO - Optimize for 500 iters with {'c1': 0.1, 'c2': 0.3, 'w': 0.9, 'k': 5, 'p': 2}
2021-02-01 12:54:51,974 - pyswarms.single.local_best - INFO - Optimization finished | best cost: 202.57127166957812, best pos: [1.54633222e+00 6.41363136e-01 1.38743248e+02 9.89437188e-02
 2.51474209e-05 9.83759387e-06 5.69954001e-07]
2021-02-01 12:54:52,050 - pyswarms.single.local_best - INFO - Optimize for 500 iters with {'c1': 0.1, 'c2': 0.3, 'w': 0.9, 'k': 5, 'p': 2}
2021-02-01 12:55:18,769 - pyswarms.single.local_best - INFO - Optimization finished | best cost: 195.91488151988057, best pos: [8.85868104e-01 3.36063894e-01 1.38314765e+02 3.89486921e-01
 1.09270156e-05 9.52742035e-06 2.19586222e-06]
2021-02-01 12:55:18,851 - pyswarms.single.local_best - INFO - Optimize for 500 iters with {'c1': 0.1, 'c2': 0.3, 'w': 0.9, 'k': 5, 'p': 2}
2021-02-01 12:55:47,376 - pyswarms.single.local_best - INFO - Optimization finished | best cost: 184.0913481294783, best pos: [1.07560837e+00 7.05699972e-01 1.34388869e+02 2.97294656e-01
 9.58681351e-06 1.72255335e-06 2.27821481e-06]
2021-02-01 12:55:47,453 - pyswarms.single.local_best - INFO - Optimize for 500 iters with {'c1': 0.1, 'c2': 0.3, 'w': 0.9, 'k': 5, 'p': 2}
2021-02-01 12:56:15,684 - pyswarms.single.local_best - INFO - Optimization finished | best cost: 189.887707413928, best pos: [1.56682006e+00 4.99361426e-01 1.37407247e+02 1.15204183e-01
 7.65863528e-06 1.15955389e-05 1.42852875e-06]
2021-02-01 12:56:15,758 - pyswarms.single.local_best - INFO - Optimize for 500 iters with {'c1': 0.1, 'c2': 0.3, 'w': 0.9, 'k': 5, 'p': 2}
2021-02-01 12:56:41,530 - pyswarms.single.local_best - INFO - Optimization finished | best cost: 214.8926871741266, best pos: [8.81917473e-01 8.00653565e-01 1.23557523e+02 4.16064357e-01
 3.87976443e-06 1.06563987e-05 2.39702366e-06]
2021-02-01 12:56:41,602 - pyswarms.single.local_best - INFO - Optimize for 500 iters with {'c1': 0.1, 'c2': 0.3, 'w': 0.9, 'k': 5, 'p': 2}
2021-02-01 12:57:10,516 - pyswarms.single.local_best - INFO - Optimization finished | best cost: 185.24985729870832, best pos: [1.67594190e+00 6.66807950e-01 1.38725152e+02 7.45287518e-02
 1.52766324e-05 1.99895150e-05 1.07143035e-06]
2021-02-01 12:57:10,574 - pyswarms.single.local_best - INFO - Optimize for 500 iters with {'c1': 0.1, 'c2': 0.3, 'w': 0.9, 'k': 5, 'p': 2}
2021-02-01 12:57:37,188 - pyswarms.single.local_best - INFO - Optimization finished | best cost: 216.00242712891966, best pos: [1.20629745e+00 9.35416818e-01 1.34297953e+02 2.23260335e-01
 6.13366853e-07 9.87969385e-06 3.80266376e-06]
2021-02-01 12:57:37,270 - pyswarms.single.local_best - INFO - Optimize for 500 iters with {'c1': 0.1, 'c2': 0.3, 'w': 0.9, 'k': 5, 'p': 2}
2021-02-01 12:58:03,886 - pyswarms.single.local_best - INFO - Optimization finished | best cost: 294.12539359814616, best pos: [1.11575476e+00 9.65696367e-01 1.30104647e+02 4.51390798e-01
 1.06039048e-06 3.73088567e-06 8.60859221e-08]
2021-02-01 12:58:03,967 - pyswarms.single.local_best - INFO - Optimize for 500 iters with {'c1': 0.1, 'c2': 0.3, 'w': 0.9, 'k': 5, 'p': 2}
2021-02-01 12:58:29,558 - pyswarms.single.local_best - INFO - Optimization finished | best cost: 291.2626182633335, best pos: [1.44650570e+00 1.01725760e+00 1.30846338e+02 3.07110088e-01
 3.63567345e-06 2.71314344e-07 2.77384343e-07]
2021-02-01 12:58:29,636 - pyswarms.single.local_best - INFO - Optimize for 500 iters with {'c1': 0.1, 'c2': 0.3, 'w': 0.9, 'k': 5, 'p': 2}
2021-02-01 12:58:55,249 - pyswarms.single.local_best - INFO - Optimization finished | best cost: 305.76205693335373, best pos: [1.01333632e+00 8.39585441e-01 1.27777453e+02 5.45627514e-01
 3.92683900e-06 1.73447127e-07 3.05034150e-07]
2021-02-01 12:58:55,313 - pyswarms.single.local_best - INFO - Optimize for 500 iters with {'c1': 0.1, 'c2': 0.3, 'w': 0.9, 'k': 5, 'p': 2}
2021-02-01 12:59:21,592 - pyswarms.single.local_best - INFO - Optimization finished | best cost: 329.57807909850266, best pos: [1.29773386e+00 9.32124616e-01 1.32474632e+02 3.78986069e-01
 1.64128023e-06 4.81092924e-07 5.75556957e-07]
2021-02-01 12:59:21,665 - pyswarms.single.local_best - INFO - Optimize for 500 iters with {'c1': 0.1, 'c2': 0.3, 'w': 0.9, 'k': 5, 'p': 2}
2021-02-01 12:59:47,519 - pyswarms.single.local_best - INFO - Optimization finished | best cost: 308.5699568824691, best pos: [1.61159635e+00 1.16055506e+00 1.31694637e+02 2.68653582e-01
 1.72540247e-06 1.47500956e-06 1.07554432e-08]
2021-02-01 12:59:47,595 - pyswarms.single.local_best - INFO - Optimize for 500 iters with {'c1': 0.1, 'c2': 0.3, 'w': 0.9, 'k': 5, 'p': 2}
2021-02-01 13:00:13,547 - pyswarms.single.local_best - INFO - Optimization finished | best cost: 314.08319867072777, best pos: [1.49748547e+00 1.06013462e+00 1.27918967e+02 3.62213179e-01
 2.74915373e-07 1.22112695e-06 3.53106731e-08]
2021-02-01 13:00:13,629 - pyswarms.single.local_best - INFO - Optimize for 500 iters with {'c1': 0.1, 'c2': 0.3, 'w': 0.9, 'k': 5, 'p': 2}
2021-02-01 13:00:39,961 - pyswarms.single.local_best - INFO - Optimization finished | best cost: 313.3906411222002, best pos: [1.49395410e+00 1.04773045e+00 1.29656679e+02 3.23564385e-01
 2.09828774e-06 5.05000818e-07 3.77795091e-08]
2021-02-01 13:00:40,029 - pyswarms.single.local_best - INFO - Optimize for 500 iters with {'c1': 0.1, 'c2': 0.3, 'w': 0.9, 'k': 5, 'p': 2}
2021-02-01 13:01:06,766 - pyswarms.single.local_best - INFO - Optimization finished | best cost: 305.0127879258496, best pos: [1.24565701e+00 9.88793802e-01 1.30420167e+02 3.84801082e-01
 1.33020704e-06 1.63915515e-06 6.97553559e-07]
2021-02-01 13:01:06,834 - pyswarms.single.local_best - INFO - Optimize for 500 iters with {'c1': 0.1, 'c2': 0.3, 'w': 0.9, 'k': 5, 'p': 2}
2021-02-01 13:01:32,833 - pyswarms.single.local_best - INFO - Optimization finished | best cost: 322.5049983222642, best pos: [1.41523743e+00 1.08250039e+00 1.27966185e+02 3.23861526e-01
 1.44233269e-06 3.21936709e-06 1.96457431e-08]
2021-02-01 13:01:32,907 - pyswarms.single.local_best - INFO - Optimize for 500 iters with {'c1': 0.1, 'c2': 0.3, 'w': 0.9, 'k': 5, 'p': 2}
2021-02-01 13:01:58,707 - pyswarms.single.local_best - INFO - Optimization finished | best cost: 319.37684652119015, best pos: [1.14139276e+00 7.87576616e-01 1.29929225e+02 4.93928689e-01
 1.16302292e-06 8.30144741e-07 5.78521982e-07]
2021-02-01 13:01:58,783 - pyswarms.single.local_best - INFO - Optimize for 500 iters with {'c1': 0.1, 'c2': 0.3, 'w': 0.9, 'k': 5, 'p': 2}
2021-02-01 13:02:25,378 - pyswarms.single.local_best - INFO - Optimization finished | best cost: 301.46460702022057, best pos: [1.18909373e+00 9.61331963e-01 1.29953272e+02 3.90070224e-01
 4.12743293e-06 2.43016621e-06 2.14822723e-07]
2021-02-01 13:02:25,454 - pyswarms.single.local_best - INFO - Optimize for 500 iters with {'c1': 0.1, 'c2': 0.3, 'w': 0.9, 'k': 5, 'p': 2}
2021-02-01 13:02:51,193 - pyswarms.single.local_best - INFO - Optimization finished | best cost: 341.721324466184, best pos: [9.28778150e-01 7.86930422e-01 1.22443986e+02 5.83058765e-01
 2.49036972e-06 3.97017551e-06 2.91007769e-07]
2021-02-01 13:02:51,269 - pyswarms.single.local_best - INFO - Optimize for 500 iters with {'c1': 0.1, 'c2': 0.3, 'w': 0.9, 'k': 5, 'p': 2}
2021-02-01 13:03:17,939 - pyswarms.single.local_best - INFO - Optimization finished | best cost: 304.7379476397553, best pos: [1.41656128e+00 1.19877134e+00 1.24989425e+02 3.09164717e-01
 8.43884613e-09 4.60978077e-06 1.64041843e-07]
2021-02-01 13:03:18,016 - pyswarms.single.local_best - INFO - Optimize for 500 iters with {'c1': 0.1, 'c2': 0.3, 'w': 0.9, 'k': 5, 'p': 2}
2021-02-01 13:03:43,969 - pyswarms.single.local_best - INFO - Optimization finished | best cost: 321.81945739998406, best pos: [1.50508240e+00 1.04312469e+00 1.26976948e+02 3.42008265e-01
 7.07388387e-07 2.72666185e-07 4.19170150e-07]
2021-02-01 13:03:44,043 - pyswarms.single.local_best - INFO - Optimize for 500 iters with {'c1': 0.1, 'c2': 0.3, 'w': 0.9, 'k': 5, 'p': 2}
2021-02-01 13:04:09,859 - pyswarms.single.local_best - INFO - Optimization finished | best cost: 329.17459715642576, best pos: [1.24781133e+00 9.56017483e-01 1.23810841e+02 4.40394846e-01
 2.10308293e-06 4.82833714e-08 4.15213596e-07]
2021-02-01 13:04:09,935 - pyswarms.single.local_best - INFO - Optimize for 500 iters with {'c1': 0.1, 'c2': 0.3, 'w': 0.9, 'k': 5, 'p': 2}
2021-02-01 13:04:35,094 - pyswarms.single.local_best - INFO - Optimization finished | best cost: 308.19835793857794, best pos: [1.43628281e+00 9.37408937e-01 1.26854923e+02 3.49932661e-01
 9.41305059e-07 2.25565805e-07 7.46490114e-07]
2021-02-01 13:04:35,155 - pyswarms.single.local_best - INFO - Optimize for 500 iters with {'c1': 0.1, 'c2': 0.3, 'w': 0.9, 'k': 5, 'p': 2}
2021-02-01 13:05:01,881 - pyswarms.single.local_best - INFO - Optimization finished | best cost: 305.91506829078105, best pos: [1.28374239e+00 9.79014221e-01 1.25521402e+02 4.17154003e-01
 6.48979818e-07 1.70069369e-06 2.30929075e-07]
2021-02-01 13:05:01,960 - pyswarms.single.local_best - INFO - Optimize for 500 iters with {'c1': 0.1, 'c2': 0.3, 'w': 0.9, 'k': 5, 'p': 2}
2021-02-01 13:05:26,957 - pyswarms.single.local_best - INFO - Optimization finished | best cost: 335.3213830700095, best pos: [1.31047882e+00 9.46289312e-01 1.32776655e+02 3.63019925e-01
 1.72621517e-06 2.49106792e-07 8.88059641e-07]
2021-02-01 13:05:27,044 - pyswarms.single.local_best - INFO - Optimize for 500 iters with {'c1': 0.1, 'c2': 0.3, 'w': 0.9, 'k': 5, 'p': 2}
2021-02-01 13:05:52,724 - pyswarms.single.local_best - INFO - Optimization finished | best cost: 333.3368273750559, best pos: [1.00810253e+00 7.99236503e-01 1.27697449e+02 5.46612672e-01
 1.49173533e-06 3.06318649e-06 1.90465892e-07]
2021-02-01 13:05:52,800 - pyswarms.single.local_best - INFO - Optimize for 500 iters with {'c1': 0.1, 'c2': 0.3, 'w': 0.9, 'k': 5, 'p': 2}
2021-02-01 13:06:19,006 - pyswarms.single.local_best - INFO - Optimization finished | best cost: 327.06574788219984, best pos: [9.51691147e-01 7.53247157e-01 1.32934902e+02 5.71266978e-01
 3.10507812e-06 1.04484964e-06 7.78720842e-07]
2021-02-01 13:06:19,080 - pyswarms.single.local_best - INFO - Optimize for 500 iters with {'c1': 0.1, 'c2': 0.3, 'w': 0.9, 'k': 5, 'p': 2}
2021-02-01 13:06:45,629 - pyswarms.single.local_best - INFO - Optimization finished | best cost: 326.9438035038386, best pos: [1.86054038e+00 1.39047130e+00 1.33564229e+02 1.51657960e-01
 4.20454319e-06 2.66600881e-06 3.13755605e-07]
2021-02-01 13:06:45,704 - pyswarms.single.local_best - INFO - Optimize for 500 iters with {'c1': 0.1, 'c2': 0.3, 'w': 0.9, 'k': 5, 'p': 2}
2021-02-01 13:07:12,637 - pyswarms.single.local_best - INFO - Optimization finished | best cost: 315.19177291237395, best pos: [1.25094316e+00 9.32160049e-01 1.27940225e+02 3.97661117e-01
 1.92121816e-06 7.26061727e-07 8.14720881e-07]
2021-02-01 13:07:12,704 - pyswarms.single.local_best - INFO - Optimize for 500 iters with {'c1': 0.1, 'c2': 0.3, 'w': 0.9, 'k': 5, 'p': 2}
2021-02-01 13:07:37,153 - pyswarms.single.local_best - INFO - Optimization finished | best cost: 286.87566364444217, best pos: [1.15767993e+00 8.29638634e-01 1.31484332e+02 4.25871597e-01
 3.45537260e-06 1.12313489e-06 5.47490714e-07]
2021-02-01 13:07:37,223 - pyswarms.single.local_best - INFO - Optimize for 500 iters with {'c1': 0.1, 'c2': 0.3, 'w': 0.9, 'k': 5, 'p': 2}
2021-02-01 13:08:02,242 - pyswarms.single.local_best - INFO - Optimization finished | best cost: 311.9925873072006, best pos: [1.71769392e+00 1.40224283e+00 1.31620484e+02 1.97369609e-01
 2.31398601e-06 2.70191077e-06 2.56925841e-07]
2021-02-01 13:08:02,309 - pyswarms.single.local_best - INFO - Optimize for 500 iters with {'c1': 0.1, 'c2': 0.3, 'w': 0.9, 'k': 5, 'p': 2}
2021-02-01 13:08:29,127 - pyswarms.single.local_best - INFO - Optimization finished | best cost: 319.4713557706175, best pos: [1.33443186e+00 1.10204148e+00 1.29410280e+02 3.38977446e-01
 1.75518807e-06 2.11256753e-06 4.50450598e-07]
2021-02-01 13:08:29,204 - pyswarms.single.local_best - INFO - Optimize for 500 iters with {'c1': 0.1, 'c2': 0.3, 'w': 0.9, 'k': 5, 'p': 2}
2021-02-01 13:08:55,532 - pyswarms.single.local_best - INFO - Optimization finished | best cost: 317.31189034851957, best pos: [1.21423682e+00 1.04257432e+00 1.20783740e+02 4.04739712e-01
 1.66957087e-06 3.29957250e-06 2.43668226e-07]
2021-02-01 13:08:55,604 - pyswarms.single.local_best - INFO - Optimize for 500 iters with {'c1': 0.1, 'c2': 0.3, 'w': 0.9, 'k': 5, 'p': 2}
2021-02-01 13:09:22,459 - pyswarms.single.local_best - INFO - Optimization finished | best cost: 304.1877775843169, best pos: [1.82516563e+00 1.28387558e+00 1.30373191e+02 2.04637044e-01
 5.81421232e-07 1.22797757e-07 6.23937419e-07]
2021-02-01 13:09:22,537 - pyswarms.single.local_best - INFO - Optimize for 500 iters with {'c1': 0.1, 'c2': 0.3, 'w': 0.9, 'k': 5, 'p': 2}
2021-02-01 13:09:48,702 - pyswarms.single.local_best - INFO - Optimization finished | best cost: 313.8678035578692, best pos: [1.41075090e+00 1.08353269e+00 1.33855930e+02 2.81475530e-01
 2.74187635e-06 4.02868051e-06 2.36138823e-07]
2021-02-01 13:09:48,779 - pyswarms.single.local_best - INFO - Optimize for 500 iters with {'c1': 0.1, 'c2': 0.3, 'w': 0.9, 'k': 5, 'p': 2}
2021-02-01 13:10:15,350 - pyswarms.single.local_best - INFO - Optimization finished | best cost: 305.76381373119324, best pos: [1.48133939e+00 1.15543522e+00 1.27682220e+02 3.01012277e-01
 5.47347133e-07 1.77250721e-06 6.24984399e-07]
2021-02-01 13:10:15,427 - pyswarms.single.local_best - INFO - Optimize for 500 iters with {'c1': 0.1, 'c2': 0.3, 'w': 0.9, 'k': 5, 'p': 2}
2021-02-01 13:10:41,128 - pyswarms.single.local_best - INFO - Optimization finished | best cost: 295.22404037969176, best pos: [1.76285820e+00 1.42394639e+00 1.33219914e+02 1.91842981e-01
 1.91775730e-07 3.60888100e-06 3.75080602e-07]
2021-02-01 13:10:41,200 - pyswarms.single.local_best - INFO - Optimize for 500 iters with {'c1': 0.1, 'c2': 0.3, 'w': 0.9, 'k': 5, 'p': 2}
2021-02-01 13:11:06,372 - pyswarms.single.local_best - INFO - Optimization finished | best cost: 299.37375033431, best pos: [1.13451529e+00 8.99977866e-01 1.27823509e+02 4.60996193e-01
 1.23015956e-06 7.05824914e-07 1.08373666e-06]
2021-02-01 13:11:06,448 - pyswarms.single.local_best - INFO - Optimize for 500 iters with {'c1': 0.1, 'c2': 0.3, 'w': 0.9, 'k': 5, 'p': 2}
2021-02-01 13:11:32,507 - pyswarms.single.local_best - INFO - Optimization finished | best cost: 342.93913544406774, best pos: [1.28959098e+00 1.03828266e+00 1.34446348e+02 3.41950992e-01
 2.94952779e-06 8.20580085e-07 8.77320252e-07]
2021-02-01 13:11:32,571 - pyswarms.single.local_best - INFO - Optimize for 500 iters with {'c1': 0.1, 'c2': 0.3, 'w': 0.9, 'k': 5, 'p': 2}
2021-02-01 13:11:57,695 - pyswarms.single.local_best - INFO - Optimization finished | best cost: 335.80711078688586, best pos: [1.42031096e+00 1.08826040e+00 1.19389949e+02 3.67879064e-01
 6.87186650e-08 1.57573893e-09 1.06878447e-06]
2021-02-01 13:11:57,768 - pyswarms.single.local_best - INFO - Optimize for 500 iters with {'c1': 0.1, 'c2': 0.3, 'w': 0.9, 'k': 5, 'p': 2}
2021-02-01 13:12:22,846 - pyswarms.single.local_best - INFO - Optimization finished | best cost: 312.7029190534944, best pos: [1.73855415e+00 1.47811835e+00 1.28958431e+02 1.84253952e-01
 4.43631616e-06 4.31388523e-07 4.85137873e-07]
2021-02-01 13:12:22,922 - pyswarms.single.local_best - INFO - Optimize for 500 iters with {'c1': 0.1, 'c2': 0.3, 'w': 0.9, 'k': 5, 'p': 2}
2021-02-01 13:12:48,266 - pyswarms.single.local_best - INFO - Optimization finished | best cost: 324.39922539524105, best pos: [1.36850188e+00 1.07505328e+00 1.33913919e+02 3.16375465e-01
 4.14033320e-07 2.56156148e-06 7.85813140e-07]
2021-02-01 13:12:48,343 - pyswarms.single.local_best - INFO - Optimize for 500 iters with {'c1': 0.1, 'c2': 0.3, 'w': 0.9, 'k': 5, 'p': 2}
2021-02-01 13:13:13,560 - pyswarms.single.local_best - INFO - Optimization finished | best cost: 295.6074846650765, best pos: [1.22249163e+00 1.06052293e+00 1.29590025e+02 3.85454357e-01
 3.20532847e-06 1.65312824e-07 7.74850849e-07]
2021-02-01 13:13:13,634 - pyswarms.single.local_best - INFO - Optimize for 500 iters with {'c1': 0.1, 'c2': 0.3, 'w': 0.9, 'k': 5, 'p': 2}
2021-02-01 13:13:40,694 - pyswarms.single.local_best - INFO - Optimization finished | best cost: 322.4371919971634, best pos: [1.54940279e+00 1.15003147e+00 1.29627845e+02 2.56902677e-01
 2.67684486e-06 1.98570324e-06 4.20353732e-07]
2021-02-01 13:13:40,759 - pyswarms.single.local_best - INFO - Optimize for 500 iters with {'c1': 0.1, 'c2': 0.3, 'w': 0.9, 'k': 5, 'p': 2}
2021-02-01 13:14:05,624 - pyswarms.single.local_best - INFO - Optimization finished | best cost: 320.7884801017002, best pos: [1.65357532e+00 1.52836890e+00 1.24214519e+02 1.93610273e-01
 2.96855862e-06 3.14527407e-06 7.06874533e-07]
2021-02-01 13:14:05,698 - pyswarms.single.local_best - INFO - Optimize for 500 iters with {'c1': 0.1, 'c2': 0.3, 'w': 0.9, 'k': 5, 'p': 2}
2021-02-01 13:14:32,050 - pyswarms.single.local_best - INFO - Optimization finished | best cost: 312.7111320860824, best pos: [1.31352561e+00 9.92220249e-01 1.30735911e+02 3.50306525e-01
 1.83003686e-06 2.52587922e-06 4.05298125e-07]
2021-02-01 13:14:32,126 - pyswarms.single.local_best - INFO - Optimize for 500 iters with {'c1': 0.1, 'c2': 0.3, 'w': 0.9, 'k': 5, 'p': 2}
2021-02-01 13:14:56,732 - pyswarms.single.local_best - INFO - Optimization finished | best cost: 332.17429452406225, best pos: [1.44411392e+00 1.29439454e+00 1.30355874e+02 2.73844943e-01
 7.35532257e-07 4.49891304e-06 4.93409399e-07]
2021-02-01 13:14:56,809 - pyswarms.single.local_best - INFO - Optimize for 500 iters with {'c1': 0.1, 'c2': 0.3, 'w': 0.9, 'k': 5, 'p': 2}
2021-02-01 13:15:22,205 - pyswarms.single.local_best - INFO - Optimization finished | best cost: 307.19399141197607, best pos: [1.55380973e+00 1.19057282e+00 1.29482321e+02 2.72595218e-01
 1.20692020e-06 2.28606922e-06 1.88051130e-07]
2021-02-01 13:15:22,291 - pyswarms.single.local_best - INFO - Optimize for 500 iters with {'c1': 0.1, 'c2': 0.3, 'w': 0.9, 'k': 5, 'p': 2}
2021-02-01 13:15:47,319 - pyswarms.single.local_best - INFO - Optimization finished | best cost: 333.3127965385108, best pos: [1.49902131e+00 1.25893560e+00 1.22814896e+02 3.04447583e-01
 3.00640091e-06 3.15183644e-07 1.29782910e-07]
2021-02-01 13:15:47,398 - pyswarms.single.local_best - INFO - Optimize for 500 iters with {'c1': 0.1, 'c2': 0.3, 'w': 0.9, 'k': 5, 'p': 2}
2021-02-01 13:16:12,275 - pyswarms.single.local_best - INFO - Optimization finished | best cost: 300.31787155001405, best pos: [1.33959131e+00 1.02177649e+00 1.27663750e+02 3.48986114e-01
 1.28438951e-06 2.97558081e-06 3.23142745e-07]
2021-02-01 13:16:12,348 - pyswarms.single.local_best - INFO - Optimize for 500 iters with {'c1': 0.1, 'c2': 0.3, 'w': 0.9, 'k': 5, 'p': 2}
2021-02-01 13:16:38,146 - pyswarms.single.local_best - INFO - Optimization finished | best cost: 289.00415788380656, best pos: [8.92581176e-01 6.64690624e-01 1.33108199e+02 6.55656680e-01
 2.75437729e-06 1.39490405e-06 1.95341869e-08]
2021-02-01 13:16:38,221 - pyswarms.single.local_best - INFO - Optimize for 500 iters with {'c1': 0.1, 'c2': 0.3, 'w': 0.9, 'k': 5, 'p': 2}
2021-02-01 13:17:04,693 - pyswarms.single.local_best - INFO - Optimization finished | best cost: 337.54769484740257, best pos: [1.24814434e+00 1.08154572e+00 1.21910878e+02 3.71126262e-01
 4.55043410e-06 2.17225846e-06 8.15518218e-08]
2021-02-01 13:17:04,768 - pyswarms.single.local_best - INFO - Optimize for 500 iters with {'c1': 0.1, 'c2': 0.3, 'w': 0.9, 'k': 5, 'p': 2}
2021-02-01 13:17:30,270 - pyswarms.single.local_best - INFO - Optimization finished | best cost: 327.04757016809737, best pos: [1.13213773e+00 9.95273009e-01 1.27435297e+02 4.36104298e-01
 2.52862805e-07 3.06486223e-06 8.50204948e-07]
2021-02-01 13:17:30,347 - pyswarms.single.local_best - INFO - Optimize for 500 iters with {'c1': 0.1, 'c2': 0.3, 'w': 0.9, 'k': 5, 'p': 2}
2021-02-01 13:17:56,727 - pyswarms.single.local_best - INFO - Optimization finished | best cost: 302.0997674957829, best pos: [1.12662529e+00 8.85851408e-01 1.27312699e+02 4.73908976e-01
 3.39151587e-07 8.63110450e-07 1.18849070e-06]
2021-02-01 13:17:56,801 - pyswarms.single.local_best - INFO - Optimize for 500 iters with {'c1': 0.1, 'c2': 0.3, 'w': 0.9, 'k': 5, 'p': 2}
2021-02-01 13:18:22,493 - pyswarms.single.local_best - INFO - Optimization finished | best cost: 311.40603863668264, best pos: [1.46856427e+00 1.30818376e+00 1.25965422e+02 2.78213415e-01
 2.51296241e-06 5.12950324e-07 8.05585836e-07]
2021-02-01 13:18:22,574 - pyswarms.single.local_best - INFO - Optimize for 500 iters with {'c1': 0.1, 'c2': 0.3, 'w': 0.9, 'k': 5, 'p': 2}
2021-02-01 13:18:48,290 - pyswarms.single.local_best - INFO - Optimization finished | best cost: 341.89982195069797, best pos: [1.65339678e+00 1.30454977e+00 1.28545244e+02 2.01807550e-01
 2.85846727e-06 6.80295661e-06 4.33665784e-08]
2021-02-01 13:18:48,373 - pyswarms.single.local_best - INFO - Optimize for 500 iters with {'c1': 0.1, 'c2': 0.3, 'w': 0.9, 'k': 5, 'p': 2}
2021-02-01 13:19:14,865 - pyswarms.single.local_best - INFO - Optimization finished | best cost: 320.8862769109776, best pos: [1.44454964e+00 1.09741883e+00 1.30689735e+02 3.02089307e-01
 1.92245624e-06 1.27212224e-06 4.52153676e-07]
2021-02-01 13:19:14,940 - pyswarms.single.local_best - INFO - Optimize for 500 iters with {'c1': 0.1, 'c2': 0.3, 'w': 0.9, 'k': 5, 'p': 2}
2021-02-01 13:19:40,486 - pyswarms.single.local_best - INFO - Optimization finished | best cost: 311.8872315488315, best pos: [1.12440801e+00 9.38779497e-01 1.30228924e+02 4.64022174e-01
 7.65151330e-07 6.51543719e-07 1.11336021e-06]
2021-02-01 13:19:40,570 - pyswarms.single.local_best - INFO - Optimize for 500 iters with {'c1': 0.1, 'c2': 0.3, 'w': 0.9, 'k': 5, 'p': 2}
2021-02-01 13:20:06,347 - pyswarms.single.local_best - INFO - Optimization finished | best cost: 317.15586497685734, best pos: [1.17087087e+00 9.85554633e-01 1.29962344e+02 4.37840114e-01
 1.87433417e-08 4.02597535e-07 1.28423065e-06]
2021-02-01 13:20:06,418 - pyswarms.single.local_best - INFO - Optimize for 500 iters with {'c1': 0.1, 'c2': 0.3, 'w': 0.9, 'k': 5, 'p': 2}
2021-02-01 13:20:32,477 - pyswarms.single.local_best - INFO - Optimization finished | best cost: 326.9727540056109, best pos: [1.49025375e+00 1.27548909e+00 1.31354856e+02 2.52933222e-01
 3.12040300e-06 3.76607705e-06 2.69353847e-07]
2021-02-01 13:20:32,554 - pyswarms.single.local_best - INFO - Optimize for 500 iters with {'c1': 0.1, 'c2': 0.3, 'w': 0.9, 'k': 5, 'p': 2}
2021-02-01 13:20:57,418 - pyswarms.single.local_best - INFO - Optimization finished | best cost: 332.0397317097845, best pos: [1.38035680e+00 1.11914161e+00 1.26602138e+02 3.33808865e-01
 1.38975679e-06 2.51247897e-06 2.21306796e-07]
2021-02-01 13:20:57,489 - pyswarms.single.local_best - INFO - Optimize for 500 iters with {'c1': 0.1, 'c2': 0.3, 'w': 0.9, 'k': 5, 'p': 2}
2021-02-01 13:21:22,628 - pyswarms.single.local_best - INFO - Optimization finished | best cost: 310.3084344806289, best pos: [1.54247442e+00 1.21480348e+00 1.25038549e+02 2.62926133e-01
 3.15707050e-06 1.37967191e-06 4.78342956e-07]
2021-02-01 13:21:22,705 - pyswarms.single.local_best - INFO - Optimize for 500 iters with {'c1': 0.1, 'c2': 0.3, 'w': 0.9, 'k': 5, 'p': 2}
2021-02-01 13:21:47,860 - pyswarms.single.local_best - INFO - Optimization finished | best cost: 318.5939005270711, best pos: [8.42429454e-01 6.53732778e-01 1.34426506e+02 6.75640272e-01
 3.30055738e-06 1.34061144e-06 5.39816355e-07]
2021-02-01 13:21:47,936 - pyswarms.single.local_best - INFO - Optimize for 500 iters with {'c1': 0.1, 'c2': 0.3, 'w': 0.9, 'k': 5, 'p': 2}
2021-02-01 13:22:13,055 - pyswarms.single.local_best - INFO - Optimization finished | best cost: 333.1174582408123, best pos: [1.18121628e+00 1.06458585e+00 1.25071012e+02 4.02946566e-01
 8.24970410e-07 5.28254212e-06 1.29072943e-07]
2021-02-01 13:22:13,130 - pyswarms.single.local_best - INFO - Optimize for 500 iters with {'c1': 0.1, 'c2': 0.3, 'w': 0.9, 'k': 5, 'p': 2}
2021-02-01 13:22:37,927 - pyswarms.single.local_best - INFO - Optimization finished | best cost: 317.12572753234315, best pos: [1.50091920e+00 1.25774764e+00 1.29380433e+02 2.55858313e-01
 1.76684289e-06 4.71122479e-06 2.93880801e-07]
2021-02-01 13:22:37,985 - pyswarms.single.local_best - INFO - Optimize for 500 iters with {'c1': 0.1, 'c2': 0.3, 'w': 0.9, 'k': 5, 'p': 2}
2021-02-01 13:23:03,577 - pyswarms.single.local_best - INFO - Optimization finished | best cost: 324.1743093208845, best pos: [1.43648870e+00 1.23130996e+00 1.27771065e+02 2.77805070e-01
 2.15154239e-06 4.62933356e-06 1.27799431e-07]
2021-02-01 13:23:03,644 - pyswarms.single.local_best - INFO - Optimize for 500 iters with {'c1': 0.1, 'c2': 0.3, 'w': 0.9, 'k': 5, 'p': 2}
2021-02-01 13:23:29,818 - pyswarms.single.local_best - INFO - Optimization finished | best cost: 322.9567898514432, best pos: [1.35275369e+00 1.02342173e+00 1.21841394e+02 3.78594401e-01
 9.64550612e-08 2.55253406e-06 4.05494005e-07]
2021-02-01 13:23:29,892 - pyswarms.single.local_best - INFO - Optimize for 500 iters with {'c1': 0.1, 'c2': 0.3, 'w': 0.9, 'k': 5, 'p': 2}
2021-02-01 13:23:56,401 - pyswarms.single.local_best - INFO - Optimization finished | best cost: 317.6605896636769, best pos: [1.68456862e+00 1.49240092e+00 1.24104202e+02 1.86847967e-01
 3.97412579e-06 6.22026031e-06 1.36266365e-07]
2021-02-01 13:23:56,477 - pyswarms.single.local_best - INFO - Optimize for 500 iters with {'c1': 0.1, 'c2': 0.3, 'w': 0.9, 'k': 5, 'p': 2}
2021-02-01 13:24:22,806 - pyswarms.single.local_best - INFO - Optimization finished | best cost: 331.08814811741644, best pos: [1.21256707e+00 9.15638374e-01 1.30526612e+02 4.15285108e-01
 1.88158746e-06 2.06875212e-07 9.74704324e-07]
2021-02-01 13:24:22,878 - pyswarms.single.local_best - INFO - Optimize for 500 iters with {'c1': 0.1, 'c2': 0.3, 'w': 0.9, 'k': 5, 'p': 2}
2021-02-01 13:24:47,666 - pyswarms.single.local_best - INFO - Optimization finished | best cost: 310.12510671431335, best pos: [1.62701489e+00 1.29767400e+00 1.27797206e+02 2.40266088e-01
 7.88809293e-07 3.86871247e-06 2.69888991e-07]
2021-02-01 13:24:47,743 - pyswarms.single.local_best - INFO - Optimize for 500 iters with {'c1': 0.1, 'c2': 0.3, 'w': 0.9, 'k': 5, 'p': 2}
2021-02-01 13:25:12,987 - pyswarms.single.local_best - INFO - Optimization finished | best cost: 307.0497055232803, best pos: [1.43737029e+00 1.21229938e+00 1.31778801e+02 2.80030076e-01
 2.62932803e-06 3.37075223e-06 2.46947142e-07]
2021-02-01 13:25:13,052 - pyswarms.single.local_best - INFO - Optimize for 500 iters with {'c1': 0.1, 'c2': 0.3, 'w': 0.9, 'k': 5, 'p': 2}
2021-02-01 13:25:38,393 - pyswarms.single.local_best - INFO - Optimization finished | best cost: 298.6709792551853, best pos: [1.03113068e+00 7.66617748e-01 1.26791556e+02 5.95395163e-01
 5.30463237e-07 1.46066713e-06 1.96606392e-07]
2021-02-01 13:25:38,464 - pyswarms.single.local_best - INFO - Optimize for 500 iters with {'c1': 0.1, 'c2': 0.3, 'w': 0.9, 'k': 5, 'p': 2}
2021-02-01 13:26:04,646 - pyswarms.single.local_best - INFO - Optimization finished | best cost: 321.7843692561344, best pos: [1.53506833e+00 1.16046243e+00 1.28256683e+02 2.87663452e-01
 3.30633562e-07 1.44394752e-06 5.38333165e-07]
2021-02-01 13:26:04,724 - pyswarms.single.local_best - INFO - Optimize for 500 iters with {'c1': 0.1, 'c2': 0.3, 'w': 0.9, 'k': 5, 'p': 2}
2021-02-01 13:26:31,308 - pyswarms.single.local_best - INFO - Optimization finished | best cost: 307.8518308255536, best pos: [1.29079821e+00 1.02974359e+00 1.28941034e+02 3.47497452e-01
 2.46304404e-06 1.24933069e-06 9.64807190e-07]
2021-02-01 13:26:31,378 - pyswarms.single.local_best - INFO - Optimize for 500 iters with {'c1': 0.1, 'c2': 0.3, 'w': 0.9, 'k': 5, 'p': 2}
2021-02-01 13:26:57,905 - pyswarms.single.local_best - INFO - Optimization finished | best cost: 298.9275933249066, best pos: [1.57618604e+00 1.21620469e+00 1.29722802e+02 2.40034022e-01
 3.56583147e-06 1.67637351e-06 3.78624374e-07]
2021-02-01 13:26:57,962 - pyswarms.single.local_best - INFO - Optimize for 500 iters with {'c1': 0.1, 'c2': 0.3, 'w': 0.9, 'k': 5, 'p': 2}
2021-02-01 13:27:24,337 - pyswarms.single.local_best - INFO - Optimization finished | best cost: 288.78237443953367, best pos: [1.39527231e+00 9.97752379e-01 1.27220698e+02 3.35074796e-01
 1.92716465e-06 2.41403386e-06 1.24976642e-07]
2021-02-01 13:27:24,417 - pyswarms.single.local_best - INFO - Optimize for 500 iters with {'c1': 0.1, 'c2': 0.3, 'w': 0.9, 'k': 5, 'p': 2}
2021-02-01 13:27:51,069 - pyswarms.single.local_best - INFO - Optimization finished | best cost: 327.0725497020388, best pos: [1.40549273e+00 1.11634896e+00 1.25531939e+02 3.17374037e-01
 1.91136823e-06 2.67480599e-06 3.21714424e-07]
2021-02-01 13:27:51,139 - pyswarms.single.local_best - INFO - Optimize for 500 iters with {'c1': 0.1, 'c2': 0.3, 'w': 0.9, 'k': 5, 'p': 2}
2021-02-01 13:28:17,280 - pyswarms.single.local_best - INFO - Optimization finished | best cost: 320.0288070297642, best pos: [1.04677964e+00 9.05442265e-01 1.27165307e+02 4.95049218e-01
 8.55762338e-07 1.05971617e-06 1.59730276e-06]
2021-02-01 13:28:17,358 - pyswarms.single.local_best - INFO - Optimize for 500 iters with {'c1': 0.1, 'c2': 0.3, 'w': 0.9, 'k': 5, 'p': 2}
2021-02-01 13:28:43,624 - pyswarms.single.local_best - INFO - Optimization finished | best cost: 295.80394600659963, best pos: [1.53348795e+00 9.45298231e-01 1.32889396e+02 3.12803973e-01
 4.20209378e-07 1.79859931e-06 5.50984493e-08]
2021-02-01 13:28:43,701 - pyswarms.single.local_best - INFO - Optimize for 500 iters with {'c1': 0.1, 'c2': 0.3, 'w': 0.9, 'k': 5, 'p': 2}
2021-02-01 13:29:08,304 - pyswarms.single.local_best - INFO - Optimization finished | best cost: 309.26088976713595, best pos: [1.65810939e+00 1.37960854e+00 1.31400122e+02 2.00830203e-01
 1.90198683e-06 3.29292741e-06 6.99662594e-07]
2021-02-01 13:29:08,377 - pyswarms.single.local_best - INFO - Optimize for 500 iters with {'c1': 0.1, 'c2': 0.3, 'w': 0.9, 'k': 5, 'p': 2}
2021-02-01 13:29:34,601 - pyswarms.single.local_best - INFO - Optimization finished | best cost: 300.64075703763206, best pos: [1.42125804e+00 1.01521195e+00 1.27858420e+02 3.40073630e-01
 1.24287826e-06 1.71355737e-06 2.53236667e-07]
2021-02-01 13:29:34,669 - pyswarms.single.local_best - INFO - Optimize for 500 iters with {'c1': 0.1, 'c2': 0.3, 'w': 0.9, 'k': 5, 'p': 2}
2021-02-01 13:30:01,172 - pyswarms.single.local_best - INFO - Optimization finished | best cost: 303.87144575772345, best pos: [1.68858548e+00 1.10781016e+00 1.32108048e+02 2.39830591e-01
 2.53852371e-06 7.17048842e-07 8.66892871e-08]
2021-02-01 13:30:01,240 - pyswarms.single.local_best - INFO - Optimize for 500 iters with {'c1': 0.1, 'c2': 0.3, 'w': 0.9, 'k': 5, 'p': 2}
2021-02-01 13:30:26,252 - pyswarms.single.local_best - INFO - Optimization finished | best cost: 330.12965842044207, best pos: [1.39035812e+00 1.18421564e+00 1.30165406e+02 2.90964325e-01
 4.33299427e-06 2.61491780e-06 2.38884909e-07]
2021-02-01 13:30:26,327 - pyswarms.single.local_best - INFO - Optimize for 500 iters with {'c1': 0.1, 'c2': 0.3, 'w': 0.9, 'k': 5, 'p': 2}
2021-02-01 13:30:51,826 - pyswarms.single.local_best - INFO - Optimization finished | best cost: 334.64614366197196, best pos: [1.41556296e+00 9.33748357e-01 1.32625153e+02 3.04592753e-01
 4.27803537e-06 2.53322721e-08 4.81768647e-07]
2021-02-01 13:30:51,895 - pyswarms.single.local_best - INFO - Optimize for 500 iters with {'c1': 0.1, 'c2': 0.3, 'w': 0.9, 'k': 5, 'p': 2}
2021-02-01 13:31:17,236 - pyswarms.single.local_best - INFO - Optimization finished | best cost: 321.84714254260575, best pos: [1.68504579e+00 1.15489242e+00 1.26008871e+02 2.91104241e-01
 1.29903064e-06 6.59310551e-07 6.34984932e-08]
2021-02-01 13:31:17,307 - pyswarms.single.local_best - INFO - Optimize for 500 iters with {'c1': 0.1, 'c2': 0.3, 'w': 0.9, 'k': 5, 'p': 2}
2021-02-01 13:31:42,979 - pyswarms.single.local_best - INFO - Optimization finished | best cost: 334.6903701819806, best pos: [1.50769851e+00 1.08109772e+00 1.30064414e+02 2.82371287e-01
 7.93129078e-07 2.83520960e-06 4.24557328e-07]
2021-02-01 13:31:43,047 - pyswarms.single.local_best - INFO - Optimize for 500 iters with {'c1': 0.1, 'c2': 0.3, 'w': 0.9, 'k': 5, 'p': 2}
2021-02-01 13:32:09,263 - pyswarms.single.local_best - INFO - Optimization finished | best cost: 327.55254926114543, best pos: [1.59539517e+00 1.16846420e+00 1.32116480e+02 2.43198004e-01
 3.90174608e-06 1.43729895e-06 8.99373782e-08]
2021-02-01 13:32:09,340 - pyswarms.single.local_best - INFO - Optimize for 500 iters with {'c1': 0.1, 'c2': 0.3, 'w': 0.9, 'k': 5, 'p': 2}
2021-02-01 13:32:35,052 - pyswarms.single.local_best - INFO - Optimization finished | best cost: 301.6475969309244, best pos: [1.54643015e+00 1.29211420e+00 1.27057097e+02 2.67739072e-01
 1.56085078e-07 3.78315550e-06 1.89830286e-07]
2021-02-01 13:32:35,129 - pyswarms.single.local_best - INFO - Optimize for 500 iters with {'c1': 0.1, 'c2': 0.3, 'w': 0.9, 'k': 5, 'p': 2}
2021-02-01 13:33:00,811 - pyswarms.single.local_best - INFO - Optimization finished | best cost: 313.13655135087157, best pos: [1.72669370e+00 1.43457292e+00 1.20226626e+02 2.27222573e-01
 1.85569449e-06 9.37956471e-07 4.53938010e-07]
2021-02-01 13:33:00,885 - pyswarms.single.local_best - INFO - Optimize for 500 iters with {'c1': 0.1, 'c2': 0.3, 'w': 0.9, 'k': 5, 'p': 2}
2021-02-01 13:33:28,340 - pyswarms.single.local_best - INFO - Optimization finished | best cost: 315.691101162653, best pos: [1.27466554e+00 8.67125006e-01 1.28763848e+02 4.19414029e-01
 1.01277268e-06 1.65180958e-06 1.32408480e-07]
2021-02-01 13:33:28,422 - pyswarms.single.local_best - INFO - Optimize for 500 iters with {'c1': 0.1, 'c2': 0.3, 'w': 0.9, 'k': 5, 'p': 2}
2021-02-01 13:33:53,617 - pyswarms.single.local_best - INFO - Optimization finished | best cost: 308.5001032817465, best pos: [1.39776669e+00 1.12606843e+00 1.25957055e+02 3.40847807e-01
 1.39794030e-06 8.25517018e-07 4.78696952e-07]
2021-02-01 13:33:53,692 - pyswarms.single.local_best - INFO - Optimize for 500 iters with {'c1': 0.1, 'c2': 0.3, 'w': 0.9, 'k': 5, 'p': 2}
2021-02-01 13:34:20,095 - pyswarms.single.local_best - INFO - Optimization finished | best cost: 301.4547242573529, best pos: [1.46345298e+00 1.13080014e+00 1.28556042e+02 3.15951092e-01
 1.47592051e-06 8.40969887e-07 4.01715699e-07]
2021-02-01 13:34:20,180 - pyswarms.single.local_best - INFO - Optimize for 500 iters with {'c1': 0.1, 'c2': 0.3, 'w': 0.9, 'k': 5, 'p': 2}
2021-02-01 13:34:46,241 - pyswarms.single.local_best - INFO - Optimization finished | best cost: 309.831591933848, best pos: [1.26978961e+00 1.12023416e+00 1.24318581e+02 3.60779675e-01
 4.92408409e-07 2.57458148e-07 1.73182384e-06]
2021-02-01 13:34:46,317 - pyswarms.single.local_best - INFO - Optimize for 500 iters with {'c1': 0.1, 'c2': 0.3, 'w': 0.9, 'k': 5, 'p': 2}
2021-02-01 13:35:12,690 - pyswarms.single.local_best - INFO - Optimization finished | best cost: 314.39943678457445, best pos: [1.13366303e+00 1.03734876e+00 1.28057635e+02 4.05795667e-01
 2.95781251e-06 4.30544515e-06 2.41717897e-07]
2021-02-01 13:35:12,764 - pyswarms.single.local_best - INFO - Optimize for 500 iters with {'c1': 0.1, 'c2': 0.3, 'w': 0.9, 'k': 5, 'p': 2}
2021-02-01 13:35:38,382 - pyswarms.single.local_best - INFO - Optimization finished | best cost: 315.6060058215793, best pos: [1.17493804e+00 9.77581856e-01 1.25539530e+02 4.25110457e-01
 4.03263464e-07 3.94437260e-06 2.75642035e-07]
2021-02-01 13:35:38,457 - pyswarms.single.local_best - INFO - Optimize for 500 iters with {'c1': 0.1, 'c2': 0.3, 'w': 0.9, 'k': 5, 'p': 2}
2021-02-01 13:36:03,842 - pyswarms.single.local_best - INFO - Optimization finished | best cost: 309.80478349264024, best pos: [1.28203069e+00 1.07574051e+00 1.29256671e+02 3.63273552e-01
 2.49625464e-06 1.78958703e-06 3.26444477e-07]
2021-02-01 13:36:03,916 - pyswarms.single.local_best - INFO - Optimize for 500 iters with {'c1': 0.1, 'c2': 0.3, 'w': 0.9, 'k': 5, 'p': 2}
2021-02-01 13:36:30,730 - pyswarms.single.local_best - INFO - Optimization finished | best cost: 298.6080124088061, best pos: [1.31066832e+00 9.84519506e-01 1.28913511e+02 3.51938305e-01
 8.18313696e-07 4.22675254e-06 2.03499567e-07]
2021-02-01 13:36:30,798 - pyswarms.single.local_best - INFO - Optimize for 500 iters with {'c1': 0.1, 'c2': 0.3, 'w': 0.9, 'k': 5, 'p': 2}
2021-02-01 13:36:56,192 - pyswarms.single.local_best - INFO - Optimization finished | best cost: 310.88548856023715, best pos: [1.14622166e+00 8.31913694e-01 1.23590752e+02 5.12650836e-01
 1.02119975e-06 1.51886795e-06 1.14025290e-07]
2021-02-01 13:36:56,276 - pyswarms.single.local_best - INFO - Optimize for 500 iters with {'c1': 0.1, 'c2': 0.3, 'w': 0.9, 'k': 5, 'p': 2}
2021-02-01 13:37:20,818 - pyswarms.single.local_best - INFO - Optimization finished | best cost: 309.6000262239219, best pos: [1.69073370e+00 1.35516859e+00 1.31334534e+02 1.88650331e-01
 5.24170384e-06 3.71993352e-06 5.05521916e-08]
2021-02-01 13:37:20,891 - pyswarms.single.local_best - INFO - Optimize for 500 iters with {'c1': 0.1, 'c2': 0.3, 'w': 0.9, 'k': 5, 'p': 2}
2021-02-01 13:37:46,336 - pyswarms.single.local_best - INFO - Optimization finished | best cost: 314.758811837546, best pos: [1.14003929e+00 9.22128331e-01 1.29454507e+02 4.34884096e-01
 2.59518824e-06 1.16516559e-07 1.26969415e-06]
2021-02-01 13:37:46,410 - pyswarms.single.local_best - INFO - Optimize for 500 iters with {'c1': 0.1, 'c2': 0.3, 'w': 0.9, 'k': 5, 'p': 2}
2021-02-01 13:38:12,588 - pyswarms.single.local_best - INFO - Optimization finished | best cost: 291.80504269244756, best pos: [1.12896215e+00 8.96184752e-01 1.30382993e+02 4.63136017e-01
 2.57091035e-06 1.24132729e-06 3.18054462e-07]
2021-02-01 13:38:12,653 - pyswarms.single.local_best - INFO - Optimize for 500 iters with {'c1': 0.1, 'c2': 0.3, 'w': 0.9, 'k': 5, 'p': 2}
2021-02-01 13:38:38,504 - pyswarms.single.local_best - INFO - Optimization finished | best cost: 292.74168791433624, best pos: [1.20401802e+00 9.49175065e-01 1.26970212e+02 4.27353150e-01
 2.36723602e-06 5.32243579e-07 6.23230013e-07]
2021-02-01 13:38:38,580 - pyswarms.single.local_best - INFO - Optimize for 500 iters with {'c1': 0.1, 'c2': 0.3, 'w': 0.9, 'k': 5, 'p': 2}
2021-02-01 13:39:04,369 - pyswarms.single.local_best - INFO - Optimization finished | best cost: 320.3184834401227, best pos: [1.25120907e+00 9.31668281e-01 1.29609193e+02 3.83490667e-01
 1.56605857e-06 3.59216057e-06 1.09449424e-07]
2021-02-01 13:39:04,437 - pyswarms.single.local_best - INFO - Optimize for 500 iters with {'c1': 0.1, 'c2': 0.3, 'w': 0.9, 'k': 5, 'p': 2}
2021-02-01 13:39:30,960 - pyswarms.single.local_best - INFO - Optimization finished | best cost: 321.19404893176744, best pos: [1.13209127e+00 8.27388993e-01 1.31176993e+02 4.51047489e-01
 6.58643988e-07 2.35431259e-06 8.06758979e-07]
2021-02-01 13:39:31,041 - pyswarms.single.local_best - INFO - Optimize for 500 iters with {'c1': 0.1, 'c2': 0.3, 'w': 0.9, 'k': 5, 'p': 2}
2021-02-01 13:39:58,194 - pyswarms.single.local_best - INFO - Optimization finished | best cost: 329.61414121492743, best pos: [1.06660226e+00 8.63661626e-01 1.26466395e+02 4.80924106e-01
 1.69173298e-06 2.95417737e-06 8.18638606e-07]
2021-02-01 13:39:58,267 - pyswarms.single.local_best - INFO - Optimize for 500 iters with {'c1': 0.1, 'c2': 0.3, 'w': 0.9, 'k': 5, 'p': 2}
2021-02-01 13:40:23,657 - pyswarms.single.local_best - INFO - Optimization finished | best cost: 301.0152883552598, best pos: [1.13960721e+00 9.45060668e-01 1.30348940e+02 4.13439994e-01
 2.69781566e-06 3.22081050e-06 4.69534086e-07]
2021-02-01 13:40:23,730 - pyswarms.single.local_best - INFO - Optimize for 500 iters with {'c1': 0.1, 'c2': 0.3, 'w': 0.9, 'k': 5, 'p': 2}
2021-02-01 13:40:48,640 - pyswarms.single.local_best - INFO - Optimization finished | best cost: 366.4833418095203, best pos: [1.46806219e+00 1.30141071e+00 1.23882937e+02 2.59543573e-01
 4.46695110e-06 1.97854203e-06 5.62901013e-07]
2021-02-01 18:25:27,903 - pyswarms.single.local_best - INFO - Optimize for 500 iters with {'c1': 0.1, 'c2': 0.3, 'w': 0.9, 'k': 5, 'p': 2}
2021-02-01 18:26:02,503 - pyswarms.single.local_best - INFO - Optimization finished | best cost: 743.0563812421063, best pos: [1.72586739e+00 5.28125065e-01 9.35407626e-01 8.54600429e+01
 1.09119775e+02 3.71290298e-01 1.64682534e-06 1.48754600e-06
 1.87110590e-06]
2021-02-01 18:26:02,527 - pyswarms.single.local_best - INFO - Optimize for 500 iters with {'c1': 0.1, 'c2': 0.3, 'w': 0.9, 'k': 5, 'p': 2}
2021-02-01 18:26:35,419 - pyswarms.single.local_best - INFO - Optimization finished | best cost: 662.874645046707, best pos: [1.77498954e+00 5.39929724e-01 8.84090537e-01 8.30128817e+01
 1.10784990e+02 4.00125047e-01 1.98963541e-06 1.74214035e-06
 2.15532073e-06]
2021-02-01 18:26:35,446 - pyswarms.single.local_best - INFO - Optimize for 500 iters with {'c1': 0.1, 'c2': 0.3, 'w': 0.9, 'k': 5, 'p': 2}
2021-02-01 18:27:09,759 - pyswarms.single.local_best - INFO - Optimization finished | best cost: 678.2538641846432, best pos: [1.66078595e+00 6.73545128e-01 9.31304745e-01 8.40777389e+01
 1.13681184e+02 3.52059031e-01 1.08146498e-06 1.24353491e-06
 2.84234122e-06]
2021-02-01 18:27:09,785 - pyswarms.single.local_best - INFO - Optimize for 500 iters with {'c1': 0.1, 'c2': 0.3, 'w': 0.9, 'k': 5, 'p': 2}
2021-02-01 18:27:45,242 - pyswarms.single.local_best - INFO - Optimization finished | best cost: 706.7926438956076, best pos: [1.74732764e+00 9.09361576e-01 1.27561338e+00 8.98267605e+01
 1.15086573e+02 1.90214686e-01 1.91214868e-06 1.05244901e-07
 3.16881811e-06]
2021-02-01 18:27:45,268 - pyswarms.single.local_best - INFO - Optimize for 500 iters with {'c1': 0.1, 'c2': 0.3, 'w': 0.9, 'k': 5, 'p': 2}
2021-02-01 18:28:18,496 - pyswarms.single.local_best - INFO - Optimization finished | best cost: 705.8542983652585, best pos: [1.40648978e+00 6.89801083e-01 8.49181977e-01 8.17986512e+01
 1.26434517e+02 4.34294766e-01 1.81274058e-06 1.65391703e-06
 3.18735374e-06]
2021-02-01 18:28:18,523 - pyswarms.single.local_best - INFO - Optimize for 500 iters with {'c1': 0.1, 'c2': 0.3, 'w': 0.9, 'k': 5, 'p': 2}
2021-02-01 18:28:53,610 - pyswarms.single.local_best - INFO - Optimization finished | best cost: 718.7583449845104, best pos: [1.73726493e+00 5.58933138e-01 8.24614451e-01 8.40492392e+01
 1.08785821e+02 4.22337455e-01 6.68439209e-07 1.55627866e-06
 1.43379156e-06]
2021-02-01 18:28:53,645 - pyswarms.single.local_best - INFO - Optimize for 500 iters with {'c1': 0.1, 'c2': 0.3, 'w': 0.9, 'k': 5, 'p': 2}
2021-02-01 18:29:27,679 - pyswarms.single.local_best - INFO - Optimization finished | best cost: 697.0066361102714, best pos: [1.70517210e+00 7.98549782e-01 1.09173339e+00 8.61930849e+01
 1.11700244e+02 2.51408655e-01 1.26599098e-06 1.72940387e-06
 3.05322195e-06]
2021-02-01 18:29:27,706 - pyswarms.single.local_best - INFO - Optimize for 500 iters with {'c1': 0.1, 'c2': 0.3, 'w': 0.9, 'k': 5, 'p': 2}
2021-02-01 18:30:02,826 - pyswarms.single.local_best - INFO - Optimization finished | best cost: 651.2687795228563, best pos: [1.84319217e+00 7.67844421e-01 9.92735759e-01 8.09798275e+01
 1.18215222e+02 3.24259453e-01 1.60211938e-06 2.63234481e-06
 2.02176414e-06]
2021-02-01 18:30:02,855 - pyswarms.single.local_best - INFO - Optimize for 500 iters with {'c1': 0.1, 'c2': 0.3, 'w': 0.9, 'k': 5, 'p': 2}
2021-02-01 18:30:37,197 - pyswarms.single.local_best - INFO - Optimization finished | best cost: 667.7761251293243, best pos: [1.99891487e+00 7.36697657e-01 9.92052824e-01 8.18699598e+01
 1.07696398e+02 2.85347624e-01 5.43439152e-07 1.66338393e-06
 2.84647208e-06]
2021-02-01 18:30:37,228 - pyswarms.single.local_best - INFO - Optimize for 500 iters with {'c1': 0.1, 'c2': 0.3, 'w': 0.9, 'k': 5, 'p': 2}
2021-02-01 18:31:12,090 - pyswarms.single.local_best - INFO - Optimization finished | best cost: 689.0367386561727, best pos: [1.85173876e+00 5.45758092e-01 7.84235978e-01 8.04253316e+01
 1.10910934e+02 4.69521951e-01 1.68570085e-06 1.77729905e-06
 1.56063822e-06]
2021-02-01 18:31:12,120 - pyswarms.single.local_best - INFO - Optimize for 500 iters with {'c1': 0.1, 'c2': 0.3, 'w': 0.9, 'k': 5, 'p': 2}
2021-02-01 18:31:47,530 - pyswarms.single.local_best - INFO - Optimization finished | best cost: 637.4618750189885, best pos: [1.80459890e+00 5.62876867e-01 7.60751820e-01 7.97081255e+01
 1.12775681e+02 4.92730389e-01 2.43611983e-06 8.36618395e-07
 1.67811535e-06]
2021-02-01 18:31:47,568 - pyswarms.single.local_best - INFO - Optimize for 500 iters with {'c1': 0.1, 'c2': 0.3, 'w': 0.9, 'k': 5, 'p': 2}
2021-02-01 18:32:21,410 - pyswarms.single.local_best - INFO - Optimization finished | best cost: 637.9986430540881, best pos: [1.92837966e+00 6.57936660e-01 8.51362790e-01 7.93870183e+01
 1.13640113e+02 4.05515077e-01 1.81626458e-06 2.08944754e-06
 1.74219001e-06]
2021-02-01 18:32:21,437 - pyswarms.single.local_best - INFO - Optimize for 500 iters with {'c1': 0.1, 'c2': 0.3, 'w': 0.9, 'k': 5, 'p': 2}
2021-02-01 18:32:56,305 - pyswarms.single.local_best - INFO - Optimization finished | best cost: 670.3714361291284, best pos: [1.76303084e+00 7.69151292e-01 1.04088544e+00 8.46980424e+01
 1.13173110e+02 2.85521702e-01 2.31877996e-06 9.50911272e-07
 2.30574712e-06]
2021-02-01 18:32:56,336 - pyswarms.single.local_best - INFO - Optimize for 500 iters with {'c1': 0.1, 'c2': 0.3, 'w': 0.9, 'k': 5, 'p': 2}
2021-02-01 18:33:31,026 - pyswarms.single.local_best - INFO - Optimization finished | best cost: 679.2821633073346, best pos: [1.71840048e+00 7.75001645e-01 1.00866098e+00 8.40109543e+01
 1.13935691e+02 2.86113034e-01 6.43063409e-07 2.93852838e-06
 3.25926408e-06]
2021-02-01 18:33:31,053 - pyswarms.single.local_best - INFO - Optimize for 500 iters with {'c1': 0.1, 'c2': 0.3, 'w': 0.9, 'k': 5, 'p': 2}
2021-02-01 18:34:04,570 - pyswarms.single.local_best - INFO - Optimization finished | best cost: 649.2015191001337, best pos: [1.79540840e+00 6.35219128e-01 8.56009288e-01 8.24715237e+01
 1.13988127e+02 4.07148708e-01 3.66450911e-07 2.17264953e-06
 1.39480939e-06]
2021-02-01 18:34:04,599 - pyswarms.single.local_best - INFO - Optimize for 500 iters with {'c1': 0.1, 'c2': 0.3, 'w': 0.9, 'k': 5, 'p': 2}
2021-02-01 18:34:38,178 - pyswarms.single.local_best - INFO - Optimization finished | best cost: 659.3257555040027, best pos: [1.84046533e+00 8.98330840e-01 9.65039129e-01 7.68493650e+01
 1.16724578e+02 3.03094188e-01 1.72968746e-06 2.47879200e-06
 2.76622784e-06]
2021-02-01 18:34:38,205 - pyswarms.single.local_best - INFO - Optimize for 500 iters with {'c1': 0.1, 'c2': 0.3, 'w': 0.9, 'k': 5, 'p': 2}
2021-02-01 18:35:13,804 - pyswarms.single.local_best - INFO - Optimization finished | best cost: 644.7549932495798, best pos: [1.89425377e+00 5.83734933e-01 8.31370131e-01 7.99285376e+01
 1.16178490e+02 4.59418921e-01 2.56875422e-06 1.01422687e-06
 1.59160479e-06]
2021-02-01 18:35:13,833 - pyswarms.single.local_best - INFO - Optimize for 500 iters with {'c1': 0.1, 'c2': 0.3, 'w': 0.9, 'k': 5, 'p': 2}
2021-02-01 18:35:47,927 - pyswarms.single.local_best - INFO - Optimization finished | best cost: 649.5514881159017, best pos: [1.77119567e+00 5.73958952e-01 8.08814599e-01 8.23071492e+01
 1.09415178e+02 4.32627327e-01 1.25788097e-06 2.40885122e-06
 1.18538542e-06]
2021-02-01 18:35:47,956 - pyswarms.single.local_best - INFO - Optimize for 500 iters with {'c1': 0.1, 'c2': 0.3, 'w': 0.9, 'k': 5, 'p': 2}
2021-02-01 18:36:22,765 - pyswarms.single.local_best - INFO - Optimization finished | best cost: 625.5705042783941, best pos: [1.60288709e+00 6.31490180e-01 9.57145879e-01 8.39352881e+01
 1.13326086e+02 3.62919644e-01 1.93927320e-07 2.22979597e-06
 3.02086968e-06]
2021-02-01 18:36:22,793 - pyswarms.single.local_best - INFO - Optimize for 500 iters with {'c1': 0.1, 'c2': 0.3, 'w': 0.9, 'k': 5, 'p': 2}
2021-02-01 18:36:58,207 - pyswarms.single.local_best - INFO - Optimization finished | best cost: 600.6545604662911, best pos: [1.78140235e+00 6.35251806e-01 8.35786475e-01 8.11323678e+01
 1.13779535e+02 4.16243576e-01 4.35634645e-07 5.80667839e-07
 2.54511173e-06]
2021-02-01 18:36:58,238 - pyswarms.single.local_best - INFO - Optimize for 500 iters with {'c1': 0.1, 'c2': 0.3, 'w': 0.9, 'k': 5, 'p': 2}
2021-02-01 18:37:33,843 - pyswarms.single.local_best - INFO - Optimization finished | best cost: 689.156721406674, best pos: [1.47816623e+00 4.94830804e-01 7.04384195e-01 8.48181033e+01
 1.13298196e+02 5.51989773e-01 1.76437098e-06 2.08637264e-06
 6.73096964e-07]
2021-02-01 18:37:33,871 - pyswarms.single.local_best - INFO - Optimize for 500 iters with {'c1': 0.1, 'c2': 0.3, 'w': 0.9, 'k': 5, 'p': 2}
2021-02-01 18:38:08,032 - pyswarms.single.local_best - INFO - Optimization finished | best cost: 783.6958030876899, best pos: [1.38510090e+00 7.66863213e-01 9.31041601e-01 8.40972061e+01
 1.26881814e+02 3.68795250e-01 3.26477808e-06 1.04701103e-06
 3.16254386e-06]
2021-02-01 18:38:08,063 - pyswarms.single.local_best - INFO - Optimize for 500 iters with {'c1': 0.1, 'c2': 0.3, 'w': 0.9, 'k': 5, 'p': 2}
2021-02-01 18:38:42,868 - pyswarms.single.local_best - INFO - Optimization finished | best cost: 629.9837422590622, best pos: [1.56413984e+00 5.90569070e-01 8.26412320e-01 8.33543053e+01
 1.15522389e+02 4.45349458e-01 1.53298123e-06 1.71343761e-06
 1.98419149e-06]
2021-02-01 18:38:42,897 - pyswarms.single.local_best - INFO - Optimize for 500 iters with {'c1': 0.1, 'c2': 0.3, 'w': 0.9, 'k': 5, 'p': 2}
2021-02-01 18:39:17,500 - pyswarms.single.local_best - INFO - Optimization finished | best cost: 640.3607352945953, best pos: [1.87937105e+00 5.61913004e-01 7.22498596e-01 7.75310556e+01
 1.15875106e+02 5.30860869e-01 2.46194843e-06 4.66586077e-07
 2.41368167e-06]
2021-02-01 18:39:17,539 - pyswarms.single.local_best - INFO - Optimize for 500 iters with {'c1': 0.1, 'c2': 0.3, 'w': 0.9, 'k': 5, 'p': 2}
2021-02-01 18:39:53,155 - pyswarms.single.local_best - INFO - Optimization finished | best cost: 606.4320561154069, best pos: [1.58254266e+00 5.40086308e-01 6.91205186e-01 8.11631438e+01
 1.09083000e+02 5.36959131e-01 2.90582508e-06 1.30219586e-06
 1.11922703e-06]
2021-02-01 18:39:53,185 - pyswarms.single.local_best - INFO - Optimize for 500 iters with {'c1': 0.1, 'c2': 0.3, 'w': 0.9, 'k': 5, 'p': 2}
2021-02-01 18:40:27,430 - pyswarms.single.local_best - INFO - Optimization finished | best cost: 649.9205872801551, best pos: [1.86733172e+00 6.03112173e-01 1.24006245e+00 9.00669752e+01
 1.05092966e+02 1.93594014e-01 1.87213049e-06 4.45817926e-07
 2.93972875e-06]
2021-02-01 18:40:27,454 - pyswarms.single.local_best - INFO - Optimize for 500 iters with {'c1': 0.1, 'c2': 0.3, 'w': 0.9, 'k': 5, 'p': 2}
2021-02-01 18:41:01,155 - pyswarms.single.local_best - INFO - Optimization finished | best cost: 626.8157674308882, best pos: [1.89992987e+00 5.55138228e-01 8.16168894e-01 8.22969687e+01
 1.11156060e+02 4.45491573e-01 1.74702703e-06 1.62448463e-06
 7.11932720e-07]
2021-02-01 18:41:01,183 - pyswarms.single.local_best - INFO - Optimize for 500 iters with {'c1': 0.1, 'c2': 0.3, 'w': 0.9, 'k': 5, 'p': 2}
2021-02-01 18:41:38,361 - pyswarms.single.local_best - INFO - Optimization finished | best cost: 693.3563876340369, best pos: [1.92761644e+00 6.43951755e-01 8.90619441e-01 8.08704359e+01
 1.13643379e+02 3.87055958e-01 2.28472108e-06 1.52294518e-06
 1.64709357e-06]
2021-02-01 18:41:38,388 - pyswarms.single.local_best - INFO - Optimize for 500 iters with {'c1': 0.1, 'c2': 0.3, 'w': 0.9, 'k': 5, 'p': 2}
2021-02-01 18:42:13,025 - pyswarms.single.local_best - INFO - Optimization finished | best cost: 629.3162518370309, best pos: [1.93363079e+00 6.65111661e-01 8.43955939e-01 7.99079909e+01
 1.12793725e+02 4.07764170e-01 1.88209498e-06 2.70052559e-06
 8.23872843e-07]
2021-02-01 18:42:13,061 - pyswarms.single.local_best - INFO - Optimize for 500 iters with {'c1': 0.1, 'c2': 0.3, 'w': 0.9, 'k': 5, 'p': 2}
2021-02-01 18:42:46,823 - pyswarms.single.local_best - INFO - Optimization finished | best cost: 734.4929420569574, best pos: [1.38174751e+00 5.76498728e-01 7.04600494e-01 8.13590412e+01
 1.12407317e+02 5.15561648e-01 5.68653636e-07 2.39134281e-06
 3.14153594e-06]
2021-02-01 18:42:46,853 - pyswarms.single.local_best - INFO - Optimize for 500 iters with {'c1': 0.1, 'c2': 0.3, 'w': 0.9, 'k': 5, 'p': 2}
2021-02-01 18:43:21,057 - pyswarms.single.local_best - INFO - Optimization finished | best cost: 674.710811007667, best pos: [1.57983495e+00 6.31523616e-01 9.29131984e-01 8.45574414e+01
 1.09241611e+02 3.55579565e-01 2.40089977e-06 1.50772539e-06
 2.62672110e-06]
2021-02-01 18:43:21,086 - pyswarms.single.local_best - INFO - Optimize for 500 iters with {'c1': 0.1, 'c2': 0.3, 'w': 0.9, 'k': 5, 'p': 2}
2021-02-01 18:43:55,054 - pyswarms.single.local_best - INFO - Optimization finished | best cost: 706.3342664815567, best pos: [1.79501830e+00 5.65676969e-01 7.09186248e-01 7.82772734e+01
 1.19795039e+02 5.52038341e-01 1.88454691e-06 1.32926404e-06
 1.64743731e-06]
2021-02-01 18:43:55,084 - pyswarms.single.local_best - INFO - Optimize for 500 iters with {'c1': 0.1, 'c2': 0.3, 'w': 0.9, 'k': 5, 'p': 2}
2021-02-01 18:44:31,055 - pyswarms.single.local_best - INFO - Optimization finished | best cost: 672.7549676548716, best pos: [1.68621674e+00 6.56881176e-01 9.53079756e-01 8.40107602e+01
 1.14214755e+02 3.57448960e-01 1.08723617e-06 5.68965436e-07
 2.82761213e-06]
2021-02-01 18:44:31,083 - pyswarms.single.local_best - INFO - Optimize for 500 iters with {'c1': 0.1, 'c2': 0.3, 'w': 0.9, 'k': 5, 'p': 2}
2021-02-01 18:45:05,695 - pyswarms.single.local_best - INFO - Optimization finished | best cost: 679.8073428601581, best pos: [1.98362615e+00 6.67899085e-01 8.36591749e-01 7.91406918e+01
 1.21490279e+02 4.42531023e-01 1.61995987e-06 1.92183188e-06
 8.60116908e-07]
2021-02-01 18:45:05,725 - pyswarms.single.local_best - INFO - Optimize for 500 iters with {'c1': 0.1, 'c2': 0.3, 'w': 0.9, 'k': 5, 'p': 2}
2021-02-01 18:45:40,893 - pyswarms.single.local_best - INFO - Optimization finished | best cost: 717.4780180628799, best pos: [1.99825000e+00 7.71610767e-01 9.21147125e-01 8.04509166e+01
 1.17169389e+02 3.40523407e-01 1.17723069e-06 1.65166703e-06
 1.55438295e-06]
2021-02-01 18:45:40,923 - pyswarms.single.local_best - INFO - Optimize for 500 iters with {'c1': 0.1, 'c2': 0.3, 'w': 0.9, 'k': 5, 'p': 2}
2021-02-01 18:46:15,355 - pyswarms.single.local_best - INFO - Optimization finished | best cost: 690.4349958461838, best pos: [1.28078081e+00 5.57293303e-01 6.79906251e-01 8.18774234e+01
 1.25858098e+02 6.13157295e-01 2.84844503e-07 1.81694178e-06
 2.00765840e-06]
2021-02-01 18:46:15,385 - pyswarms.single.local_best - INFO - Optimize for 500 iters with {'c1': 0.1, 'c2': 0.3, 'w': 0.9, 'k': 5, 'p': 2}
2021-02-01 18:46:50,526 - pyswarms.single.local_best - INFO - Optimization finished | best cost: 607.4561367395806, best pos: [1.95463228e+00 5.70350840e-01 7.39449252e-01 7.99906397e+01
 1.11590207e+02 4.87467188e-01 2.40208301e-06 1.49528221e-06
 6.56581470e-07]
2021-02-01 18:46:50,554 - pyswarms.single.local_best - INFO - Optimize for 500 iters with {'c1': 0.1, 'c2': 0.3, 'w': 0.9, 'k': 5, 'p': 2}
2021-02-01 18:47:24,640 - pyswarms.single.local_best - INFO - Optimization finished | best cost: 690.9210534756912, best pos: [1.96806443e+00 8.04059385e-01 9.87700425e-01 8.04915061e+01
 1.07065962e+02 2.97681950e-01 2.99432290e-06 1.74015263e-06
 1.51810793e-06]
2021-02-01 18:47:24,671 - pyswarms.single.local_best - INFO - Optimize for 500 iters with {'c1': 0.1, 'c2': 0.3, 'w': 0.9, 'k': 5, 'p': 2}
2021-02-01 18:47:58,680 - pyswarms.single.local_best - INFO - Optimization finished | best cost: 656.219821804339, best pos: [1.97642642e+00 7.35877951e-01 1.04104848e+00 8.05857756e+01
 1.12982259e+02 2.94511417e-01 1.92074944e-06 1.90530793e-06
 3.09468574e-06]
2021-02-01 18:47:58,711 - pyswarms.single.local_best - INFO - Optimize for 500 iters with {'c1': 0.1, 'c2': 0.3, 'w': 0.9, 'k': 5, 'p': 2}
2021-02-01 18:48:32,906 - pyswarms.single.local_best - INFO - Optimization finished | best cost: 664.336378146679, best pos: [1.68402415e+00 5.31541196e-01 7.08905989e-01 7.92003008e+01
 1.22568695e+02 6.04447996e-01 1.08240462e-06 8.32971221e-07
 1.53006986e-06]
2021-02-01 18:48:32,933 - pyswarms.single.local_best - INFO - Optimize for 500 iters with {'c1': 0.1, 'c2': 0.3, 'w': 0.9, 'k': 5, 'p': 2}
2021-02-01 18:49:07,638 - pyswarms.single.local_best - INFO - Optimization finished | best cost: 640.2460796286604, best pos: [1.89247449e+00 5.74597812e-01 8.40492371e-01 8.10286380e+01
 1.07007817e+02 4.27046137e-01 2.11887046e-06 1.85251425e-06
 1.01073071e-06]
2021-02-01 18:49:07,665 - pyswarms.single.local_best - INFO - Optimize for 500 iters with {'c1': 0.1, 'c2': 0.3, 'w': 0.9, 'k': 5, 'p': 2}
2021-02-01 18:49:42,206 - pyswarms.single.local_best - INFO - Optimization finished | best cost: 714.4062926065317, best pos: [1.97787229e+00 7.94199478e-01 1.17058511e+00 8.33887513e+01
 1.09511532e+02 2.22586991e-01 3.11467618e-06 1.85539925e-06
 3.13720192e-06]
2021-02-01 18:49:42,239 - pyswarms.single.local_best - INFO - Optimize for 500 iters with {'c1': 0.1, 'c2': 0.3, 'w': 0.9, 'k': 5, 'p': 2}
2021-02-01 18:50:15,982 - pyswarms.single.local_best - INFO - Optimization finished | best cost: 633.2624531722597, best pos: [1.86294732e+00 6.56614949e-01 9.02747674e-01 8.17510637e+01
 1.11487602e+02 3.63423515e-01 8.36545211e-07 2.05319625e-06
 2.14879679e-06]
2021-02-01 18:50:16,013 - pyswarms.single.local_best - INFO - Optimize for 500 iters with {'c1': 0.1, 'c2': 0.3, 'w': 0.9, 'k': 5, 'p': 2}
2021-02-01 18:50:50,434 - pyswarms.single.local_best - INFO - Optimization finished | best cost: 671.3795541891309, best pos: [1.98389630e+00 5.17664993e-01 7.19609967e-01 7.94320895e+01
 1.11213567e+02 5.40230789e-01 2.46200980e-06 2.42523993e-07
 1.06367523e-06]
2021-02-01 18:50:50,462 - pyswarms.single.local_best - INFO - Optimize for 500 iters with {'c1': 0.1, 'c2': 0.3, 'w': 0.9, 'k': 5, 'p': 2}
2021-02-01 18:51:25,991 - pyswarms.single.local_best - INFO - Optimization finished | best cost: 638.0926767125361, best pos: [1.92030313e+00 5.80267271e-01 7.78005108e-01 7.99831358e+01
 1.09487093e+02 4.55429901e-01 1.92617359e-06 1.98100170e-06
 1.12052006e-06]
2021-02-01 18:51:26,022 - pyswarms.single.local_best - INFO - Optimize for 500 iters with {'c1': 0.1, 'c2': 0.3, 'w': 0.9, 'k': 5, 'p': 2}
2021-02-01 18:52:00,788 - pyswarms.single.local_best - INFO - Optimization finished | best cost: 657.7907425024748, best pos: [1.94760743e+00 7.28953372e-01 9.61047610e-01 7.87853985e+01
 1.18603502e+02 3.54657795e-01 2.48945938e-06 4.91603942e-07
 2.81384464e-06]
2021-02-01 18:52:00,818 - pyswarms.single.local_best - INFO - Optimize for 500 iters with {'c1': 0.1, 'c2': 0.3, 'w': 0.9, 'k': 5, 'p': 2}
2021-02-01 18:52:35,841 - pyswarms.single.local_best - INFO - Optimization finished | best cost: 664.77140715773, best pos: [1.48717128e+00 4.31100739e-01 7.91574057e-01 8.72663447e+01
 1.07185761e+02 4.75517985e-01 3.21135019e-06 7.39886395e-07
 1.10547222e-06]
2021-02-01 18:52:35,869 - pyswarms.single.local_best - INFO - Optimize for 500 iters with {'c1': 0.1, 'c2': 0.3, 'w': 0.9, 'k': 5, 'p': 2}
2021-02-01 18:53:08,913 - pyswarms.single.local_best - INFO - Optimization finished | best cost: 689.5736889041124, best pos: [1.83514844e+00 7.27847922e-01 1.16448336e+00 8.59456601e+01
 1.12357556e+02 2.45858938e-01 2.12682222e-06 7.97194416e-08
 3.20625040e-06]
2021-02-01 18:53:08,942 - pyswarms.single.local_best - INFO - Optimize for 500 iters with {'c1': 0.1, 'c2': 0.3, 'w': 0.9, 'k': 5, 'p': 2}
2021-02-01 18:53:42,191 - pyswarms.single.local_best - INFO - Optimization finished | best cost: 655.464883168456, best pos: [1.97520903e+00 6.61761719e-01 9.34846738e-01 8.04199236e+01
 1.11804377e+02 3.55883919e-01 2.33166970e-06 1.50207234e-06
 2.09624394e-06]
2021-02-01 18:53:42,220 - pyswarms.single.local_best - INFO - Optimize for 500 iters with {'c1': 0.1, 'c2': 0.3, 'w': 0.9, 'k': 5, 'p': 2}
2021-02-01 18:54:16,186 - pyswarms.single.local_best - INFO - Optimization finished | best cost: 656.9013275543954, best pos: [1.63480258e+00 5.64211117e-01 8.00883665e-01 8.07397424e+01
 1.09674105e+02 4.58770422e-01 1.26264902e-06 1.98804216e-06
 2.63408599e-06]
2021-02-01 18:54:16,218 - pyswarms.single.local_best - INFO - Optimize for 500 iters with {'c1': 0.1, 'c2': 0.3, 'w': 0.9, 'k': 5, 'p': 2}
2021-02-01 18:54:50,453 - pyswarms.single.local_best - INFO - Optimization finished | best cost: 689.7039865413115, best pos: [1.68814707e+00 5.64857358e-01 7.25238674e-01 8.08070859e+01
 1.08324817e+02 4.88147332e-01 1.51661535e-06 1.51359880e-06
 1.84844861e-06]
2021-02-01 18:54:50,486 - pyswarms.single.local_best - INFO - Optimize for 500 iters with {'c1': 0.1, 'c2': 0.3, 'w': 0.9, 'k': 5, 'p': 2}
2021-02-01 18:55:25,241 - pyswarms.single.local_best - INFO - Optimization finished | best cost: 680.0999657607528, best pos: [1.89675284e+00 8.76169719e-01 1.24774473e+00 8.67802878e+01
 1.06589293e+02 1.78783909e-01 2.15431231e-06 1.10306301e-06
 3.01149190e-06]
2021-02-01 18:55:25,273 - pyswarms.single.local_best - INFO - Optimize for 500 iters with {'c1': 0.1, 'c2': 0.3, 'w': 0.9, 'k': 5, 'p': 2}
2021-02-01 18:55:58,970 - pyswarms.single.local_best - INFO - Optimization finished | best cost: 648.1451166795176, best pos: [1.98273042e+00 6.99572029e-01 8.99751880e-01 7.91405561e+01
 1.13024624e+02 3.70229343e-01 1.09386619e-06 1.54456597e-06
 2.00712206e-06]
2021-02-01 18:55:59,002 - pyswarms.single.local_best - INFO - Optimize for 500 iters with {'c1': 0.1, 'c2': 0.3, 'w': 0.9, 'k': 5, 'p': 2}
2021-02-01 18:56:34,022 - pyswarms.single.local_best - INFO - Optimization finished | best cost: 660.1999330953855, best pos: [1.97726623e+00 8.08595871e-01 9.07720630e-01 7.67902768e+01
 1.10676319e+02 3.33289733e-01 5.41956258e-07 1.67314333e-06
 3.22833644e-06]
2021-02-01 18:56:34,053 - pyswarms.single.local_best - INFO - Optimize for 500 iters with {'c1': 0.1, 'c2': 0.3, 'w': 0.9, 'k': 5, 'p': 2}
2021-02-01 18:57:08,402 - pyswarms.single.local_best - INFO - Optimization finished | best cost: 659.9418475452021, best pos: [1.99539802e+00 6.45419348e-01 9.93432095e-01 8.45553213e+01
 1.09140526e+02 3.09637576e-01 1.62006022e-06 1.50420682e-06
 1.35826396e-06]
2021-02-01 18:57:08,432 - pyswarms.single.local_best - INFO - Optimize for 500 iters with {'c1': 0.1, 'c2': 0.3, 'w': 0.9, 'k': 5, 'p': 2}
2021-02-01 18:57:44,463 - pyswarms.single.local_best - INFO - Optimization finished | best cost: 641.0652694701702, best pos: [1.80711516e+00 5.32749047e-01 7.28369583e-01 8.04123346e+01
 1.12025133e+02 5.25557801e-01 1.35718579e-06 1.97321865e-06
 8.71055150e-07]
2021-02-01 18:57:44,492 - pyswarms.single.local_best - INFO - Optimize for 500 iters with {'c1': 0.1, 'c2': 0.3, 'w': 0.9, 'k': 5, 'p': 2}
2021-02-01 18:58:18,261 - pyswarms.single.local_best - INFO - Optimization finished | best cost: 702.1132591744497, best pos: [1.93348913e+00 9.02807457e-01 1.08928870e+00 7.90714789e+01
 1.14689693e+02 2.52044226e-01 2.44987198e-06 2.30925409e-06
 3.16230645e-06]
2021-02-01 18:58:18,292 - pyswarms.single.local_best - INFO - Optimize for 500 iters with {'c1': 0.1, 'c2': 0.3, 'w': 0.9, 'k': 5, 'p': 2}
2021-02-01 18:58:51,701 - pyswarms.single.local_best - INFO - Optimization finished | best cost: 616.3758113175277, best pos: [1.63273244e+00 5.07874173e-01 7.99713913e-01 8.33206384e+01
 1.08025923e+02 4.53906993e-01 1.62183829e-06 1.90133996e-06
 1.88062440e-06]
2021-02-01 18:58:51,734 - pyswarms.single.local_best - INFO - Optimize for 500 iters with {'c1': 0.1, 'c2': 0.3, 'w': 0.9, 'k': 5, 'p': 2}
2021-02-01 18:59:26,115 - pyswarms.single.local_best - INFO - Optimization finished | best cost: 657.0393355071103, best pos: [1.47045726e+00 5.18848392e-01 8.01867973e-01 8.44113067e+01
 1.07092935e+02 4.49033533e-01 1.93632160e-06 1.38702178e-06
 2.52754618e-06]
2021-02-01 18:59:26,145 - pyswarms.single.local_best - INFO - Optimize for 500 iters with {'c1': 0.1, 'c2': 0.3, 'w': 0.9, 'k': 5, 'p': 2}
2021-02-01 18:59:59,721 - pyswarms.single.local_best - INFO - Optimization finished | best cost: 741.4904980061013, best pos: [1.99038987e+00 6.28050223e-01 7.74889145e-01 7.67267440e+01
 1.15093753e+02 4.63332060e-01 8.97236521e-07 1.69182432e-06
 2.62600188e-06]
2021-02-01 18:59:59,753 - pyswarms.single.local_best - INFO - Optimize for 500 iters with {'c1': 0.1, 'c2': 0.3, 'w': 0.9, 'k': 5, 'p': 2}
2021-02-01 19:00:34,551 - pyswarms.single.local_best - INFO - Optimization finished | best cost: 658.3665638828004, best pos: [1.92493730e+00 7.65744412e-01 1.00622587e+00 8.30349063e+01
 1.18437414e+02 3.20453996e-01 1.04902708e-06 1.72080648e-06
 1.37236967e-06]
2021-02-01 19:00:34,581 - pyswarms.single.local_best - INFO - Optimize for 500 iters with {'c1': 0.1, 'c2': 0.3, 'w': 0.9, 'k': 5, 'p': 2}
2021-02-01 19:01:09,200 - pyswarms.single.local_best - INFO - Optimization finished | best cost: 778.2769248918326, best pos: [1.56428869e+00 7.62088198e-01 1.13404351e+00 9.10488830e+01
 1.16009146e+02 2.54461905e-01 1.39378004e-06 1.32964920e-06
 3.16578483e-06]
2021-02-01 19:01:09,231 - pyswarms.single.local_best - INFO - Optimize for 500 iters with {'c1': 0.1, 'c2': 0.3, 'w': 0.9, 'k': 5, 'p': 2}
2021-02-01 19:01:43,369 - pyswarms.single.local_best - INFO - Optimization finished | best cost: 678.577469751521, best pos: [1.79628059e+00 5.80762201e-01 8.08854875e-01 8.15756200e+01
 1.15151098e+02 4.60241295e-01 4.09787515e-07 1.86339367e-06
 1.51410909e-06]
2021-02-01 19:01:43,400 - pyswarms.single.local_best - INFO - Optimize for 500 iters with {'c1': 0.1, 'c2': 0.3, 'w': 0.9, 'k': 5, 'p': 2}
2021-02-01 19:02:18,400 - pyswarms.single.local_best - INFO - Optimization finished | best cost: 701.5493568165068, best pos: [1.36508323e+00 5.02544816e-01 7.66279190e-01 8.70001861e+01
 1.11077009e+02 4.89761835e-01 2.21734177e-06 1.89121421e-06
 1.43531846e-06]
2021-02-01 19:02:18,431 - pyswarms.single.local_best - INFO - Optimize for 500 iters with {'c1': 0.1, 'c2': 0.3, 'w': 0.9, 'k': 5, 'p': 2}
2021-02-01 19:02:51,982 - pyswarms.single.local_best - INFO - Optimization finished | best cost: 702.9765255148732, best pos: [1.88940337e+00 6.47694740e-01 8.45178662e-01 8.08478529e+01
 1.11441895e+02 3.98491306e-01 1.19544630e-06 1.09039825e-06
 1.93078429e-06]
2021-02-01 19:02:52,011 - pyswarms.single.local_best - INFO - Optimize for 500 iters with {'c1': 0.1, 'c2': 0.3, 'w': 0.9, 'k': 5, 'p': 2}
2021-02-01 19:03:26,863 - pyswarms.single.local_best - INFO - Optimization finished | best cost: 684.3910457254027, best pos: [1.99310718e+00 7.82815078e-01 9.70698330e-01 8.21506458e+01
 1.14705825e+02 3.12553868e-01 1.90308660e-06 4.58108586e-07
 1.64960292e-06]
2021-02-01 19:03:26,894 - pyswarms.single.local_best - INFO - Optimize for 500 iters with {'c1': 0.1, 'c2': 0.3, 'w': 0.9, 'k': 5, 'p': 2}
2021-02-01 19:04:02,458 - pyswarms.single.local_best - INFO - Optimization finished | best cost: 685.3272219813383, best pos: [1.80316164e+00 9.18940306e-01 1.17434691e+00 8.64440220e+01
 1.13717080e+02 2.16903657e-01 2.92544320e-06 2.57593933e-06
 1.88462094e-06]
2021-02-01 19:04:02,490 - pyswarms.single.local_best - INFO - Optimize for 500 iters with {'c1': 0.1, 'c2': 0.3, 'w': 0.9, 'k': 5, 'p': 2}
2021-02-01 19:04:36,652 - pyswarms.single.local_best - INFO - Optimization finished | best cost: 676.3351335950163, best pos: [1.93877207e+00 5.96173633e-01 9.62752584e-01 8.19724018e+01
 1.12979715e+02 3.75257415e-01 9.26899009e-07 2.30796784e-06
 1.58145106e-06]
2021-02-01 19:04:36,680 - pyswarms.single.local_best - INFO - Optimize for 500 iters with {'c1': 0.1, 'c2': 0.3, 'w': 0.9, 'k': 5, 'p': 2}
2021-02-01 19:05:10,145 - pyswarms.single.local_best - INFO - Optimization finished | best cost: 689.7008570766794, best pos: [1.94712403e+00 5.96786660e-01 7.84785520e-01 7.93770479e+01
 1.16310392e+02 4.70413474e-01 1.35310524e-06 1.48419050e-06
 1.48778526e-06]
2021-02-01 19:05:10,177 - pyswarms.single.local_best - INFO - Optimize for 500 iters with {'c1': 0.1, 'c2': 0.3, 'w': 0.9, 'k': 5, 'p': 2}
2021-02-01 19:05:44,731 - pyswarms.single.local_best - INFO - Optimization finished | best cost: 720.1582039429694, best pos: [1.34606914e+00 4.97201282e-01 7.38041768e-01 8.41298451e+01
 1.11029640e+02 5.21506084e-01 2.74467567e-07 2.04765689e-06
 3.18222895e-06]
2021-02-01 19:05:44,762 - pyswarms.single.local_best - INFO - Optimize for 500 iters with {'c1': 0.1, 'c2': 0.3, 'w': 0.9, 'k': 5, 'p': 2}
2021-02-01 19:06:19,756 - pyswarms.single.local_best - INFO - Optimization finished | best cost: 658.5038376160758, best pos: [1.47766294e+00 4.56885238e-01 7.58607318e-01 8.40618067e+01
 1.04726303e+02 4.86491069e-01 1.84935261e-06 1.60020142e-06
 2.33496660e-06]
2021-02-01 19:06:19,784 - pyswarms.single.local_best - INFO - Optimize for 500 iters with {'c1': 0.1, 'c2': 0.3, 'w': 0.9, 'k': 5, 'p': 2}
2021-02-01 19:06:54,165 - pyswarms.single.local_best - INFO - Optimization finished | best cost: 619.3807396623931, best pos: [1.97272837e+00 8.10061883e-01 1.17975921e+00 8.45487981e+01
 1.10731330e+02 2.20221179e-01 1.37980358e-06 2.46539986e-06
 2.62106549e-06]
2021-02-01 19:06:54,194 - pyswarms.single.local_best - INFO - Optimize for 500 iters with {'c1': 0.1, 'c2': 0.3, 'w': 0.9, 'k': 5, 'p': 2}
2021-02-01 19:07:27,687 - pyswarms.single.local_best - INFO - Optimization finished | best cost: 684.2273925405584, best pos: [1.81854629e+00 7.69238557e-01 1.00072878e+00 8.08554491e+01
 1.19829809e+02 3.27906465e-01 1.62438527e-06 3.02612006e-06
 2.15581388e-06]
2021-02-01 19:07:27,718 - pyswarms.single.local_best - INFO - Optimize for 500 iters with {'c1': 0.1, 'c2': 0.3, 'w': 0.9, 'k': 5, 'p': 2}
2021-02-01 19:08:02,830 - pyswarms.single.local_best - INFO - Optimization finished | best cost: 646.6089880592893, best pos: [1.80870999e+00 6.84478293e-01 9.61914086e-01 8.35653399e+01
 1.12519693e+02 3.31869244e-01 1.26802442e-06 1.17303135e-06
 2.29246491e-06]
2021-02-01 19:08:02,861 - pyswarms.single.local_best - INFO - Optimize for 500 iters with {'c1': 0.1, 'c2': 0.3, 'w': 0.9, 'k': 5, 'p': 2}
2021-02-01 19:08:36,972 - pyswarms.single.local_best - INFO - Optimization finished | best cost: 586.9083698536684, best pos: [1.59153310e+00 5.79695089e-01 7.60716274e-01 7.95881621e+01
 1.12792192e+02 4.85304362e-01 1.19050496e-06 3.25493283e-06
 2.43817383e-06]
2021-02-01 19:08:37,002 - pyswarms.single.local_best - INFO - Optimize for 500 iters with {'c1': 0.1, 'c2': 0.3, 'w': 0.9, 'k': 5, 'p': 2}
2021-02-01 19:09:10,818 - pyswarms.single.local_best - INFO - Optimization finished | best cost: 644.6995950659416, best pos: [1.96372576e+00 6.55554806e-01 8.47374838e-01 8.03891789e+01
 1.12629695e+02 4.04322579e-01 1.17409522e-06 1.13184711e-06
 1.50482275e-06]
2021-02-01 19:09:10,850 - pyswarms.single.local_best - INFO - Optimize for 500 iters with {'c1': 0.1, 'c2': 0.3, 'w': 0.9, 'k': 5, 'p': 2}
2021-02-01 19:09:45,880 - pyswarms.single.local_best - INFO - Optimization finished | best cost: 722.9942698312466, best pos: [1.42700460e+00 5.84041596e-01 8.80633749e-01 8.55982260e+01
 1.08906038e+02 3.87153391e-01 2.33347119e-06 1.82797219e-06
 3.13367414e-06]
2021-02-01 19:09:45,911 - pyswarms.single.local_best - INFO - Optimize for 500 iters with {'c1': 0.1, 'c2': 0.3, 'w': 0.9, 'k': 5, 'p': 2}
2021-02-01 19:10:21,524 - pyswarms.single.local_best - INFO - Optimization finished | best cost: 711.1058193697329, best pos: [1.89378641e+00 5.99819155e-01 7.74386042e-01 7.77910292e+01
 1.08610288e+02 4.51426390e-01 7.24311365e-07 1.59749601e-06
 3.08643312e-06]
2021-02-01 19:10:21,555 - pyswarms.single.local_best - INFO - Optimize for 500 iters with {'c1': 0.1, 'c2': 0.3, 'w': 0.9, 'k': 5, 'p': 2}
2021-02-01 19:10:56,250 - pyswarms.single.local_best - INFO - Optimization finished | best cost: 679.5768719402455, best pos: [1.83873851e+00 5.30738769e-01 7.46638690e-01 8.11321689e+01
 1.08649514e+02 5.02745416e-01 2.57853528e-06 1.08034219e-06
 6.56327231e-07]
2021-02-01 19:10:56,281 - pyswarms.single.local_best - INFO - Optimize for 500 iters with {'c1': 0.1, 'c2': 0.3, 'w': 0.9, 'k': 5, 'p': 2}
2021-02-01 19:11:31,931 - pyswarms.single.local_best - INFO - Optimization finished | best cost: 750.3253606076054, best pos: [1.91001854e+00 9.02388777e-01 1.28708025e+00 8.73174880e+01
 1.10582262e+02 1.71778539e-01 1.00107656e-06 2.39743686e-06
 3.25538902e-06]
2021-02-01 19:11:31,963 - pyswarms.single.local_best - INFO - Optimize for 500 iters with {'c1': 0.1, 'c2': 0.3, 'w': 0.9, 'k': 5, 'p': 2}
2021-02-01 19:12:05,985 - pyswarms.single.local_best - INFO - Optimization finished | best cost: 651.8285232195336, best pos: [1.96191246e+00 8.02653120e-01 9.99123526e-01 7.92669776e+01
 1.09809365e+02 2.96381455e-01 1.42865934e-06 1.46148882e-06
 2.76316844e-06]
2021-02-01 19:12:06,018 - pyswarms.single.local_best - INFO - Optimize for 500 iters with {'c1': 0.1, 'c2': 0.3, 'w': 0.9, 'k': 5, 'p': 2}
2021-02-01 19:12:40,397 - pyswarms.single.local_best - INFO - Optimization finished | best cost: 676.8011398824614, best pos: [1.54193022e+00 5.06378081e-01 6.32420370e-01 7.97523126e+01
 1.08488280e+02 6.07458636e-01 1.64961801e-06 2.77800078e-06
 9.60560046e-07]
2021-02-01 19:12:40,425 - pyswarms.single.local_best - INFO - Optimize for 500 iters with {'c1': 0.1, 'c2': 0.3, 'w': 0.9, 'k': 5, 'p': 2}
2021-02-01 19:13:14,035 - pyswarms.single.local_best - INFO - Optimization finished | best cost: 676.8976186413205, best pos: [1.78959691e+00 6.44590309e-01 8.76222033e-01 8.17206665e+01
 1.12765802e+02 3.89192224e-01 1.46910162e-06 2.14668350e-06
 1.80422907e-06]
2021-02-01 19:13:14,062 - pyswarms.single.local_best - INFO - Optimize for 500 iters with {'c1': 0.1, 'c2': 0.3, 'w': 0.9, 'k': 5, 'p': 2}
2021-02-01 19:13:50,093 - pyswarms.single.local_best - INFO - Optimization finished | best cost: 709.9689900812662, best pos: [1.11851794e+00 5.19980541e-01 6.71548442e-01 8.66393010e+01
 1.13041558e+02 5.72271673e-01 1.53527260e-06 1.33098618e-06
 3.08728332e-06]
2021-02-01 19:13:50,124 - pyswarms.single.local_best - INFO - Optimize for 500 iters with {'c1': 0.1, 'c2': 0.3, 'w': 0.9, 'k': 5, 'p': 2}
2021-02-01 19:14:25,001 - pyswarms.single.local_best - INFO - Optimization finished | best cost: 699.1647398012649, best pos: [1.99636453e+00 7.34816413e-01 1.20351959e+00 8.61553655e+01
 1.13218284e+02 2.37230276e-01 1.74811303e-06 2.80484874e-06
 1.64447449e-06]
2021-02-01 19:14:25,033 - pyswarms.single.local_best - INFO - Optimize for 500 iters with {'c1': 0.1, 'c2': 0.3, 'w': 0.9, 'k': 5, 'p': 2}
2021-02-01 19:14:57,995 - pyswarms.single.local_best - INFO - Optimization finished | best cost: 721.6031744200043, best pos: [1.50094893e+00 7.51997580e-01 9.90279826e-01 8.69229044e+01
 1.15563501e+02 3.10413862e-01 1.28534471e-06 1.90245846e-06
 3.21788280e-06]
2021-02-01 19:14:58,022 - pyswarms.single.local_best - INFO - Optimize for 500 iters with {'c1': 0.1, 'c2': 0.3, 'w': 0.9, 'k': 5, 'p': 2}
2021-02-01 19:15:33,918 - pyswarms.single.local_best - INFO - Optimization finished | best cost: 751.2347811090244, best pos: [1.35910235e+00 6.58848867e-01 9.25920679e-01 8.80215535e+01
 1.18041791e+02 3.75856207e-01 1.52618557e-06 2.15529358e-06
 3.24919298e-06]
2021-02-01 19:15:33,946 - pyswarms.single.local_best - INFO - Optimize for 500 iters with {'c1': 0.1, 'c2': 0.3, 'w': 0.9, 'k': 5, 'p': 2}
2021-02-01 19:16:08,926 - pyswarms.single.local_best - INFO - Optimization finished | best cost: 694.3265348073817, best pos: [1.88182043e+00 6.43823313e-01 1.11398639e+00 8.52452415e+01
 1.11597349e+02 2.84070540e-01 1.38722112e-06 3.14533926e-06
 1.88932034e-06]
2021-02-01 19:16:08,958 - pyswarms.single.local_best - INFO - Optimize for 500 iters with {'c1': 0.1, 'c2': 0.3, 'w': 0.9, 'k': 5, 'p': 2}
2021-02-01 19:16:42,090 - pyswarms.single.local_best - INFO - Optimization finished | best cost: 643.8742629297806, best pos: [1.74696270e+00 6.29334508e-01 9.49856149e-01 8.36360510e+01
 1.07617935e+02 3.36269321e-01 5.27984031e-07 1.17790842e-06
 2.91705376e-06]
2021-02-01 19:16:42,120 - pyswarms.single.local_best - INFO - Optimize for 500 iters with {'c1': 0.1, 'c2': 0.3, 'w': 0.9, 'k': 5, 'p': 2}
2021-02-01 19:17:17,621 - pyswarms.single.local_best - INFO - Optimization finished | best cost: 744.9470119540124, best pos: [1.90162282e+00 6.87414401e-01 8.60832430e-01 8.02774745e+01
 1.23932634e+02 4.21355503e-01 2.37687429e-06 1.20861472e-06
 1.13494120e-06]
2021-02-01 19:17:17,652 - pyswarms.single.local_best - INFO - Optimize for 500 iters with {'c1': 0.1, 'c2': 0.3, 'w': 0.9, 'k': 5, 'p': 2}
2021-02-01 19:17:51,656 - pyswarms.single.local_best - INFO - Optimization finished | best cost: 711.9323867678968, best pos: [1.55720749e+00 4.90447734e-01 6.63648210e-01 7.93432461e+01
 1.09616499e+02 6.23597596e-01 2.87992159e-06 1.67818297e-06
 6.53630082e-07]
2021-02-01 19:17:51,689 - pyswarms.single.local_best - INFO - Optimize for 500 iters with {'c1': 0.1, 'c2': 0.3, 'w': 0.9, 'k': 5, 'p': 2}
2021-02-01 19:18:25,323 - pyswarms.single.local_best - INFO - Optimization finished | best cost: 740.463942970741, best pos: [1.85170456e+00 1.00873625e+00 1.19758431e+00 8.42179193e+01
 1.22578888e+02 2.09387062e-01 3.37010897e-07 2.04657218e-06
 2.73459820e-06]
2021-02-01 19:18:25,353 - pyswarms.single.local_best - INFO - Optimize for 500 iters with {'c1': 0.1, 'c2': 0.3, 'w': 0.9, 'k': 5, 'p': 2}
2021-02-01 19:18:59,960 - pyswarms.single.local_best - INFO - Optimization finished | best cost: 683.768396425934, best pos: [1.63101987e+00 6.02186887e-01 7.68256862e-01 8.06158396e+01
 1.19446136e+02 4.95442580e-01 2.10127670e-06 1.87642832e-06
 1.41809567e-06]
2021-02-01 19:18:59,989 - pyswarms.single.local_best - INFO - Optimize for 500 iters with {'c1': 0.1, 'c2': 0.3, 'w': 0.9, 'k': 5, 'p': 2}
2021-02-01 19:19:33,972 - pyswarms.single.local_best - INFO - Optimization finished | best cost: 681.8353485809811, best pos: [1.80610830e+00 7.84623515e-01 1.10990026e+00 8.74797839e+01
 1.11334849e+02 2.28232101e-01 2.04538687e-06 1.23482879e-06
 3.09109649e-06]
2021-02-01 19:19:34,001 - pyswarms.single.local_best - INFO - Optimize for 500 iters with {'c1': 0.1, 'c2': 0.3, 'w': 0.9, 'k': 5, 'p': 2}
2021-02-01 19:20:08,282 - pyswarms.single.local_best - INFO - Optimization finished | best cost: 631.0557212300472, best pos: [1.99200069e+00 6.50631232e-01 8.84253365e-01 8.01113168e+01
 1.16222352e+02 4.01239123e-01 1.56556781e-06 1.66330380e-06
 1.55219196e-06]
2021-02-01 19:20:08,315 - pyswarms.single.local_best - INFO - Optimize for 500 iters with {'c1': 0.1, 'c2': 0.3, 'w': 0.9, 'k': 5, 'p': 2}
2021-02-01 19:20:42,818 - pyswarms.single.local_best - INFO - Optimization finished | best cost: 696.3490048663699, best pos: [1.88132127e+00 7.14795280e-01 9.80252592e-01 8.21153973e+01
 1.14747754e+02 3.21583500e-01 2.27850419e-06 1.01039089e-06
 2.54956481e-06]
2021-02-01 19:20:42,846 - pyswarms.single.local_best - INFO - Optimize for 500 iters with {'c1': 0.1, 'c2': 0.3, 'w': 0.9, 'k': 5, 'p': 2}
2021-02-01 19:21:16,163 - pyswarms.single.local_best - INFO - Optimization finished | best cost: 675.8239434379194, best pos: [1.95093986e+00 7.13334568e-01 1.01343192e+00 8.12328787e+01
 1.10269337e+02 3.04143443e-01 1.62990506e-06 1.41305894e-06
 2.78455920e-06]
2021-02-01 19:21:16,195 - pyswarms.single.local_best - INFO - Optimize for 500 iters with {'c1': 0.1, 'c2': 0.3, 'w': 0.9, 'k': 5, 'p': 2}
2021-02-01 19:21:51,998 - pyswarms.single.local_best - INFO - Optimization finished | best cost: 653.5966017247014, best pos: [1.98262957e+00 6.57469910e-01 9.75329474e-01 8.32264499e+01
 1.08595192e+02 3.10163362e-01 1.76080040e-06 4.13230335e-07
 2.33185103e-06]
2021-02-01 19:21:52,025 - pyswarms.single.local_best - INFO - Optimize for 500 iters with {'c1': 0.1, 'c2': 0.3, 'w': 0.9, 'k': 5, 'p': 2}
2021-02-01 19:22:27,308 - pyswarms.single.local_best - INFO - Optimization finished | best cost: 723.7340998895074, best pos: [1.83686823e+00 6.58594779e-01 7.89782404e-01 8.12191487e+01
 1.23282535e+02 4.64234163e-01 2.09934659e-06 1.16703019e-06
 5.60076925e-07]
2021-02-01 19:22:27,339 - pyswarms.single.local_best - INFO - Optimize for 500 iters with {'c1': 0.1, 'c2': 0.3, 'w': 0.9, 'k': 5, 'p': 2}
2021-02-01 19:23:01,470 - pyswarms.single.local_best - INFO - Optimization finished | best cost: 714.9924248205807, best pos: [1.93565134e+00 6.36813820e-01 8.32803010e-01 7.86198046e+01
 1.11573559e+02 4.13708976e-01 1.75407638e-06 2.21212205e-06
 2.28706822e-06]
2021-02-01 19:59:59,971 - pyswarms.single.local_best - INFO - Optimize for 500 iters with {'c1': 0.1, 'c2': 0.3, 'w': 0.9, 'k': 5, 'p': 2}
2021-02-01 20:00:34,789 - pyswarms.single.local_best - INFO - Optimization finished | best cost: 713.0190248986802, best pos: [1.94376895e+00 6.87066317e-01 8.90508056e-01 7.93574950e+01
 1.12979475e+02 3.85359297e-01 7.18285156e-07 1.24706377e-06
 2.06048255e-06]
2021-02-01 20:00:34,818 - pyswarms.single.local_best - INFO - Optimize for 500 iters with {'c1': 0.1, 'c2': 0.3, 'w': 0.9, 'k': 5, 'p': 2}
2021-02-01 20:01:08,892 - pyswarms.single.local_best - INFO - Optimization finished | best cost: 717.2329705298209, best pos: [1.50246621e+00 6.09073363e-01 8.45692575e-01 8.37773421e+01
 1.10711322e+02 4.09283050e-01 1.70333593e-06 1.64509132e-06
 2.89532292e-06]
2021-02-01 20:01:08,923 - pyswarms.single.local_best - INFO - Optimize for 500 iters with {'c1': 0.1, 'c2': 0.3, 'w': 0.9, 'k': 5, 'p': 2}
2021-02-01 20:01:42,099 - pyswarms.single.local_best - INFO - Optimization finished | best cost: 672.2184644072714, best pos: [1.71316712e+00 6.77638636e-01 1.14005481e+00 8.78474852e+01
 1.08443032e+02 2.41566004e-01 1.80417684e-06 2.46140293e-06
 3.19234325e-06]
2021-02-01 20:01:42,127 - pyswarms.single.local_best - INFO - Optimize for 500 iters with {'c1': 0.1, 'c2': 0.3, 'w': 0.9, 'k': 5, 'p': 2}
2021-02-01 20:02:18,487 - pyswarms.single.local_best - INFO - Optimization finished | best cost: 645.2543601589088, best pos: [1.53130606e+00 4.85879834e-01 6.94511203e-01 7.93791028e+01
 1.09298654e+02 5.56111182e-01 1.69981681e-06 2.76049411e-06
 3.25308069e-06]
2021-02-01 20:02:18,516 - pyswarms.single.local_best - INFO - Optimize for 500 iters with {'c1': 0.1, 'c2': 0.3, 'w': 0.9, 'k': 5, 'p': 2}
2021-02-01 20:02:51,893 - pyswarms.single.local_best - INFO - Optimization finished | best cost: 639.673399960636, best pos: [1.87160312e+00 7.61057364e-01 1.08022309e+00 8.38296400e+01
 1.12801474e+02 2.66782241e-01 1.68683391e-06 1.97171740e-06
 2.65063802e-06]
2021-02-01 20:02:51,918 - pyswarms.single.local_best - INFO - Optimize for 500 iters with {'c1': 0.1, 'c2': 0.3, 'w': 0.9, 'k': 5, 'p': 2}
2021-02-01 20:03:27,538 - pyswarms.single.local_best - INFO - Optimization finished | best cost: 736.0510197700281, best pos: [1.68246918e+00 1.11074547e+00 1.33027026e+00 9.17808544e+01
 1.13390517e+02 1.52404479e-01 2.02724765e-06 1.80015298e-06
 2.94752136e-06]
2021-02-01 20:03:27,566 - pyswarms.single.local_best - INFO - Optimize for 500 iters with {'c1': 0.1, 'c2': 0.3, 'w': 0.9, 'k': 5, 'p': 2}
2021-02-01 20:04:03,992 - pyswarms.single.local_best - INFO - Optimization finished | best cost: 698.0657711709785, best pos: [1.67462466e+00 4.81746203e-01 9.29844018e-01 8.57280751e+01
 1.05845844e+02 3.63932401e-01 1.05702551e-06 2.04391740e-06
 2.49605814e-06]
2021-02-01 20:04:04,024 - pyswarms.single.local_best - INFO - Optimize for 500 iters with {'c1': 0.1, 'c2': 0.3, 'w': 0.9, 'k': 5, 'p': 2}
2021-02-01 20:04:39,263 - pyswarms.single.local_best - INFO - Optimization finished | best cost: 662.8258382639427, best pos: [1.93879067e+00 6.24075964e-01 8.74606618e-01 8.10121615e+01
 1.13432264e+02 4.00375840e-01 1.46776884e-06 5.39310441e-08
 2.15936161e-06]
2021-02-01 20:04:39,292 - pyswarms.single.local_best - INFO - Optimize for 500 iters with {'c1': 0.1, 'c2': 0.3, 'w': 0.9, 'k': 5, 'p': 2}
2021-02-01 20:05:13,220 - pyswarms.single.local_best - INFO - Optimization finished | best cost: 672.2678714690207, best pos: [1.96249716e+00 8.70191564e-01 1.01684309e+00 8.20572401e+01
 1.13532187e+02 2.78377489e-01 1.34559564e-06 1.89421905e-06
 1.45440494e-06]
2021-02-01 20:05:13,249 - pyswarms.single.local_best - INFO - Optimize for 500 iters with {'c1': 0.1, 'c2': 0.3, 'w': 0.9, 'k': 5, 'p': 2}
2021-02-01 20:05:48,441 - pyswarms.single.local_best - INFO - Optimization finished | best cost: 642.9571021773985, best pos: [1.99544897e+00 6.93010303e-01 9.65240386e-01 8.31351572e+01
 1.10376842e+02 3.16075203e-01 1.07231927e-06 2.45464916e-06
 1.49930755e-06]
2021-02-01 20:05:48,469 - pyswarms.single.local_best - INFO - Optimize for 500 iters with {'c1': 0.1, 'c2': 0.3, 'w': 0.9, 'k': 5, 'p': 2}
2021-02-01 20:06:23,243 - pyswarms.single.local_best - INFO - Optimization finished | best cost: 660.8725673875181, best pos: [1.91076538e+00 7.87312606e-01 1.20383175e+00 8.60592258e+01
 1.11172474e+02 2.16835551e-01 2.16816023e-06 1.08494069e-06
 2.76051673e-06]
2021-02-01 20:06:23,273 - pyswarms.single.local_best - INFO - Optimize for 500 iters with {'c1': 0.1, 'c2': 0.3, 'w': 0.9, 'k': 5, 'p': 2}
2021-02-01 20:06:57,447 - pyswarms.single.local_best - INFO - Optimization finished | best cost: 713.5288081813378, best pos: [1.88126150e+00 6.54511698e-01 9.77949888e-01 8.28662632e+01
 1.07934093e+02 3.14591629e-01 2.51496434e-06 1.46514858e-06
 2.32707480e-06]
2021-02-01 20:06:57,473 - pyswarms.single.local_best - INFO - Optimize for 500 iters with {'c1': 0.1, 'c2': 0.3, 'w': 0.9, 'k': 5, 'p': 2}
2021-02-01 20:07:31,644 - pyswarms.single.local_best - INFO - Optimization finished | best cost: 701.8203700765749, best pos: [1.97428672e+00 6.26526058e-01 8.46199088e-01 8.10407655e+01
 1.12075226e+02 4.15728354e-01 1.52334835e-06 1.30892420e-06
 1.08283459e-06]
2021-02-01 20:07:31,672 - pyswarms.single.local_best - INFO - Optimize for 500 iters with {'c1': 0.1, 'c2': 0.3, 'w': 0.9, 'k': 5, 'p': 2}
2021-02-01 20:08:05,640 - pyswarms.single.local_best - INFO - Optimization finished | best cost: 714.2677032314045, best pos: [1.98892424e+00 5.86423652e-01 9.06723953e-01 8.19636591e+01
 1.11069222e+02 3.80897382e-01 1.83362487e-06 2.23900214e-06
 1.28269365e-06]
2021-02-01 20:08:05,669 - pyswarms.single.local_best - INFO - Optimize for 500 iters with {'c1': 0.1, 'c2': 0.3, 'w': 0.9, 'k': 5, 'p': 2}
2021-02-01 20:08:39,573 - pyswarms.single.local_best - INFO - Optimization finished | best cost: 656.8889591148646, best pos: [1.99497392e+00 7.29616330e-01 9.57174997e-01 7.98885336e+01
 1.10997465e+02 3.26826657e-01 2.02074301e-06 2.28249416e-06
 2.02528796e-06]
2021-02-01 20:08:39,603 - pyswarms.single.local_best - INFO - Optimize for 500 iters with {'c1': 0.1, 'c2': 0.3, 'w': 0.9, 'k': 5, 'p': 2}
2021-02-01 20:09:15,217 - pyswarms.single.local_best - INFO - Optimization finished | best cost: 722.0848513550874, best pos: [1.68684229e+00 6.07270915e-01 8.89536989e-01 8.42501472e+01
 1.14101851e+02 4.00129025e-01 2.50114817e-06 2.91127817e-06
 8.03628274e-07]
2021-02-01 20:09:15,246 - pyswarms.single.local_best - INFO - Optimize for 500 iters with {'c1': 0.1, 'c2': 0.3, 'w': 0.9, 'k': 5, 'p': 2}
2021-02-01 20:09:51,464 - pyswarms.single.local_best - INFO - Optimization finished | best cost: 683.5664652335396, best pos: [1.98199903e+00 5.91367128e-01 8.51479916e-01 8.02500818e+01
 1.10418866e+02 4.10365695e-01 1.26786005e-06 4.14512348e-07
 2.34887909e-06]
2021-02-01 20:09:51,493 - pyswarms.single.local_best - INFO - Optimize for 500 iters with {'c1': 0.1, 'c2': 0.3, 'w': 0.9, 'k': 5, 'p': 2}
2021-02-01 20:10:27,114 - pyswarms.single.local_best - INFO - Optimization finished | best cost: 719.2047488350765, best pos: [1.70878470e+00 1.08793859e+00 1.28245786e+00 8.88203876e+01
 1.07927049e+02 1.60233329e-01 2.33353588e-06 2.35316632e-06
 2.93230641e-06]
2021-02-01 20:10:27,146 - pyswarms.single.local_best - INFO - Optimize for 500 iters with {'c1': 0.1, 'c2': 0.3, 'w': 0.9, 'k': 5, 'p': 2}
2021-02-01 20:11:00,782 - pyswarms.single.local_best - INFO - Optimization finished | best cost: 630.3560721980963, best pos: [1.74607756e+00 8.42879256e-01 1.09920478e+00 8.47134376e+01
 1.11999457e+02 2.50426635e-01 2.20651362e-06 3.11311455e-06
 2.22148250e-06]
2021-02-01 20:11:00,809 - pyswarms.single.local_best - INFO - Optimize for 500 iters with {'c1': 0.1, 'c2': 0.3, 'w': 0.9, 'k': 5, 'p': 2}
2021-02-01 20:11:34,461 - pyswarms.single.local_best - INFO - Optimization finished | best cost: 645.1581967537829, best pos: [1.61596979e+00 6.63256643e-01 9.40112514e-01 8.53494108e+01
 1.11619426e+02 3.41744155e-01 9.45727488e-07 2.51668192e-06
 2.33962925e-06]
2021-02-01 20:11:34,489 - pyswarms.single.local_best - INFO - Optimize for 500 iters with {'c1': 0.1, 'c2': 0.3, 'w': 0.9, 'k': 5, 'p': 2}
2021-02-01 20:12:09,036 - pyswarms.single.local_best - INFO - Optimization finished | best cost: 696.6436474816073, best pos: [1.99609600e+00 8.34686162e-01 1.04618638e+00 8.27250123e+01
 1.10439252e+02 2.56579104e-01 1.26314663e-06 2.58576136e-06
 1.90576786e-06]
2021-02-01 20:12:09,067 - pyswarms.single.local_best - INFO - Optimize for 500 iters with {'c1': 0.1, 'c2': 0.3, 'w': 0.9, 'k': 5, 'p': 2}
2021-02-01 20:12:42,892 - pyswarms.single.local_best - INFO - Optimization finished | best cost: 690.8888074263523, best pos: [1.63575124e+00 6.05309784e-01 6.78424757e-01 7.79184873e+01
 1.17456744e+02 5.54814631e-01 1.56549454e-06 1.61781300e-06
 1.56562438e-06]
2021-02-01 20:12:42,924 - pyswarms.single.local_best - INFO - Optimize for 500 iters with {'c1': 0.1, 'c2': 0.3, 'w': 0.9, 'k': 5, 'p': 2}
2021-02-01 20:13:17,576 - pyswarms.single.local_best - INFO - Optimization finished | best cost: 635.184317726374, best pos: [1.44564054e+00 5.79856560e-01 8.59030328e-01 8.40403725e+01
 1.16027641e+02 4.35792573e-01 2.52250294e-06 2.36935358e-06
 2.84301709e-06]
2021-02-01 20:13:17,607 - pyswarms.single.local_best - INFO - Optimize for 500 iters with {'c1': 0.1, 'c2': 0.3, 'w': 0.9, 'k': 5, 'p': 2}
2021-02-01 20:13:52,368 - pyswarms.single.local_best - INFO - Optimization finished | best cost: 645.4002940656676, best pos: [1.91125549e+00 6.89494894e-01 9.88680053e-01 8.00189645e+01
 1.08451647e+02 3.25831482e-01 1.46906724e-06 2.15678960e-06
 2.79957386e-06]
2021-02-01 20:13:52,397 - pyswarms.single.local_best - INFO - Optimize for 500 iters with {'c1': 0.1, 'c2': 0.3, 'w': 0.9, 'k': 5, 'p': 2}
2021-02-01 20:14:28,589 - pyswarms.single.local_best - INFO - Optimization finished | best cost: 603.6803969220986, best pos: [1.90893241e+00 6.31498666e-01 9.27509253e-01 8.20859697e+01
 1.10525111e+02 3.62449151e-01 1.39378873e-06 1.63145619e-06
 1.74825037e-06]
2021-02-01 20:14:28,619 - pyswarms.single.local_best - INFO - Optimize for 500 iters with {'c1': 0.1, 'c2': 0.3, 'w': 0.9, 'k': 5, 'p': 2}
2021-02-01 20:15:03,552 - pyswarms.single.local_best - INFO - Optimization finished | best cost: 690.1644136136294, best pos: [1.75308003e+00 6.53547237e-01 9.38316593e-01 8.53705686e+01
 1.14968638e+02 3.47661298e-01 1.89410101e-06 2.11007674e-06
 1.56183145e-06]
2021-02-01 20:15:03,583 - pyswarms.single.local_best - INFO - Optimize for 500 iters with {'c1': 0.1, 'c2': 0.3, 'w': 0.9, 'k': 5, 'p': 2}
2021-02-01 20:15:38,495 - pyswarms.single.local_best - INFO - Optimization finished | best cost: 646.2525599965396, best pos: [1.99744494e+00 7.84543152e-01 1.00027352e+00 8.16281435e+01
 1.13858133e+02 3.03858331e-01 1.56743484e-06 4.61064807e-07
 1.95506163e-06]
2021-02-01 20:15:38,525 - pyswarms.single.local_best - INFO - Optimize for 500 iters with {'c1': 0.1, 'c2': 0.3, 'w': 0.9, 'k': 5, 'p': 2}
2021-02-01 20:16:14,635 - pyswarms.single.local_best - INFO - Optimization finished | best cost: 597.8655783027456, best pos: [1.92325969e+00 7.89283524e-01 1.09160926e+00 8.10491204e+01
 1.14083049e+02 2.65723145e-01 2.43811408e-06 3.12069145e-06
 3.10289303e-06]
2021-02-01 20:16:14,664 - pyswarms.single.local_best - INFO - Optimize for 500 iters with {'c1': 0.1, 'c2': 0.3, 'w': 0.9, 'k': 5, 'p': 2}
2021-02-01 20:16:49,661 - pyswarms.single.local_best - INFO - Optimization finished | best cost: 634.8205463989618, best pos: [1.55936057e+00 5.50593273e-01 1.01092926e+00 8.93310758e+01
 1.07710302e+02 3.06545351e-01 2.31503658e-07 3.15903967e-06
 2.87207892e-06]
2021-02-01 20:16:49,691 - pyswarms.single.local_best - INFO - Optimize for 500 iters with {'c1': 0.1, 'c2': 0.3, 'w': 0.9, 'k': 5, 'p': 2}
2021-02-01 20:17:23,178 - pyswarms.single.local_best - INFO - Optimization finished | best cost: 649.1572860777402, best pos: [1.90935264e+00 5.44281535e-01 7.85981872e-01 8.01963818e+01
 1.10664070e+02 4.65626174e-01 2.56693967e-06 1.10087874e-06
 1.63446623e-06]
2021-02-01 20:17:23,207 - pyswarms.single.local_best - INFO - Optimize for 500 iters with {'c1': 0.1, 'c2': 0.3, 'w': 0.9, 'k': 5, 'p': 2}
2021-02-01 20:17:58,803 - pyswarms.single.local_best - INFO - Optimization finished | best cost: 656.3843784885838, best pos: [1.75567783e+00 8.28501085e-01 1.11176591e+00 8.62660817e+01
 1.14754905e+02 2.48553501e-01 1.48609837e-06 3.25903740e-06
 2.15602411e-06]
2021-02-01 20:17:58,833 - pyswarms.single.local_best - INFO - Optimize for 500 iters with {'c1': 0.1, 'c2': 0.3, 'w': 0.9, 'k': 5, 'p': 2}
2021-02-01 20:18:35,521 - pyswarms.single.local_best - INFO - Optimization finished | best cost: 708.8257216501584, best pos: [1.66855069e+00 5.62903393e-01 7.96990014e-01 8.10136145e+01
 1.10649320e+02 4.49443263e-01 1.25464699e-06 2.08093585e-06
 2.78260624e-06]
2021-02-01 20:18:35,552 - pyswarms.single.local_best - INFO - Optimize for 500 iters with {'c1': 0.1, 'c2': 0.3, 'w': 0.9, 'k': 5, 'p': 2}
2021-02-01 20:19:10,413 - pyswarms.single.local_best - INFO - Optimization finished | best cost: 689.2403613593639, best pos: [1.47710856e+00 4.71991762e-01 7.33860015e-01 8.48670721e+01
 1.07092660e+02 5.08018289e-01 2.70052286e-06 2.01484757e-06
 9.51553648e-07]
2021-02-01 20:19:10,444 - pyswarms.single.local_best - INFO - Optimize for 500 iters with {'c1': 0.1, 'c2': 0.3, 'w': 0.9, 'k': 5, 'p': 2}
2021-02-01 20:19:45,921 - pyswarms.single.local_best - INFO - Optimization finished | best cost: 674.2530602715022, best pos: [1.68273937e+00 6.28806267e-01 8.42556873e-01 8.16500665e+01
 1.11813112e+02 4.16648033e-01 1.66153768e-06 2.68364717e-06
 1.63609672e-06]
2021-02-01 20:19:45,958 - pyswarms.single.local_best - INFO - Optimize for 500 iters with {'c1': 0.1, 'c2': 0.3, 'w': 0.9, 'k': 5, 'p': 2}
2021-02-01 20:20:21,735 - pyswarms.single.local_best - INFO - Optimization finished | best cost: 631.4529963304706, best pos: [1.52071696e+00 4.90662018e-01 6.49570304e-01 8.02363627e+01
 1.10420491e+02 5.89954195e-01 1.82129766e-06 3.90780392e-07
 2.99846380e-06]
2021-02-01 20:20:21,766 - pyswarms.single.local_best - INFO - Optimize for 500 iters with {'c1': 0.1, 'c2': 0.3, 'w': 0.9, 'k': 5, 'p': 2}
2021-02-01 20:20:57,780 - pyswarms.single.local_best - INFO - Optimization finished | best cost: 639.9505446896401, best pos: [1.98499471e+00 7.54976234e-01 9.20939356e-01 7.82711130e+01
 1.10735315e+02 3.35499495e-01 2.99417405e-06 2.11055140e-06
 2.52147214e-06]
2021-02-01 20:20:57,811 - pyswarms.single.local_best - INFO - Optimize for 500 iters with {'c1': 0.1, 'c2': 0.3, 'w': 0.9, 'k': 5, 'p': 2}
2021-02-01 20:21:32,003 - pyswarms.single.local_best - INFO - Optimization finished | best cost: 704.0037463561345, best pos: [1.95939458e+00 8.60457039e-01 9.89799547e-01 7.98558820e+01
 1.16991447e+02 2.91357334e-01 5.75176352e-07 1.19072254e-06
 2.41871618e-06]
2021-02-01 20:21:32,034 - pyswarms.single.local_best - INFO - Optimize for 500 iters with {'c1': 0.1, 'c2': 0.3, 'w': 0.9, 'k': 5, 'p': 2}
2021-02-01 20:22:07,605 - pyswarms.single.local_best - INFO - Optimization finished | best cost: 658.4918053404998, best pos: [1.75492378e+00 5.44361702e-01 8.14607907e-01 8.17991647e+01
 1.09334450e+02 4.43949919e-01 1.14164976e-07 1.13217477e-06
 2.43323458e-06]
2021-02-01 20:22:07,636 - pyswarms.single.local_best - INFO - Optimize for 500 iters with {'c1': 0.1, 'c2': 0.3, 'w': 0.9, 'k': 5, 'p': 2}
2021-02-01 20:22:42,230 - pyswarms.single.local_best - INFO - Optimization finished | best cost: 646.1244425873593, best pos: [1.95232587e+00 5.62484237e-01 7.56099333e-01 7.96180128e+01
 1.14877381e+02 5.00745433e-01 1.25396230e-06 1.35570196e-06
 1.17910778e-06]
2021-02-01 20:22:42,262 - pyswarms.single.local_best - INFO - Optimize for 500 iters with {'c1': 0.1, 'c2': 0.3, 'w': 0.9, 'k': 5, 'p': 2}
2021-02-01 20:23:17,335 - pyswarms.single.local_best - INFO - Optimization finished | best cost: 645.187937070962, best pos: [1.97015661e+00 5.88171047e-01 8.16207313e-01 8.01308548e+01
 1.13480464e+02 4.46280855e-01 1.84805908e-06 1.84120494e-06
 1.14316491e-06]
2021-02-01 20:23:17,368 - pyswarms.single.local_best - INFO - Optimize for 500 iters with {'c1': 0.1, 'c2': 0.3, 'w': 0.9, 'k': 5, 'p': 2}
2021-02-01 20:23:52,140 - pyswarms.single.local_best - INFO - Optimization finished | best cost: 612.8503900349449, best pos: [1.87030944e+00 5.06677386e-01 7.80235081e-01 8.02910793e+01
 1.10778075e+02 4.87041577e-01 1.14577589e-06 5.76238077e-07
 2.39564696e-06]
2021-02-01 20:23:52,169 - pyswarms.single.local_best - INFO - Optimize for 500 iters with {'c1': 0.1, 'c2': 0.3, 'w': 0.9, 'k': 5, 'p': 2}
2021-02-01 20:24:26,395 - pyswarms.single.local_best - INFO - Optimization finished | best cost: 666.3416927206202, best pos: [1.29713244e+00 4.95633200e-01 7.16992908e-01 8.43670408e+01
 1.10561860e+02 5.39174519e-01 9.18936188e-07 1.05704195e-06
 3.22633901e-06]
2021-02-01 20:24:26,425 - pyswarms.single.local_best - INFO - Optimize for 500 iters with {'c1': 0.1, 'c2': 0.3, 'w': 0.9, 'k': 5, 'p': 2}
2021-02-01 20:25:00,751 - pyswarms.single.local_best - INFO - Optimization finished | best cost: 647.3226436415822, best pos: [1.89173592e+00 6.54073865e-01 9.74726862e-01 8.43253277e+01
 1.15991656e+02 3.49877825e-01 1.46728946e-06 2.94916835e-06
 8.73102225e-07]
2021-02-01 20:25:00,784 - pyswarms.single.local_best - INFO - Optimize for 500 iters with {'c1': 0.1, 'c2': 0.3, 'w': 0.9, 'k': 5, 'p': 2}
2021-02-01 20:25:36,771 - pyswarms.single.local_best - INFO - Optimization finished | best cost: 710.523642029875, best pos: [1.54641399e+00 6.55276275e-01 8.65672382e-01 8.31694875e+01
 1.11913133e+02 3.83516928e-01 1.36609104e-06 2.20639677e-06
 3.08126462e-06]
2021-02-01 20:25:36,802 - pyswarms.single.local_best - INFO - Optimize for 500 iters with {'c1': 0.1, 'c2': 0.3, 'w': 0.9, 'k': 5, 'p': 2}
2021-02-01 20:26:11,200 - pyswarms.single.local_best - INFO - Optimization finished | best cost: 634.1443152322186, best pos: [1.98744672e+00 7.12887423e-01 9.88941359e-01 7.92354352e+01
 1.07888372e+02 3.13855954e-01 1.22425821e-06 1.64687945e-06
 3.25112671e-06]
2021-02-01 20:26:11,238 - pyswarms.single.local_best - INFO - Optimize for 500 iters with {'c1': 0.1, 'c2': 0.3, 'w': 0.9, 'k': 5, 'p': 2}
2021-02-01 20:26:45,301 - pyswarms.single.local_best - INFO - Optimization finished | best cost: 613.6732123967506, best pos: [1.83220689e+00 7.78320300e-01 9.44064156e-01 7.96137915e+01
 1.16573413e+02 3.34010013e-01 1.59823479e-06 1.49521006e-06
 2.64492260e-06]
2021-02-01 20:26:45,332 - pyswarms.single.local_best - INFO - Optimize for 500 iters with {'c1': 0.1, 'c2': 0.3, 'w': 0.9, 'k': 5, 'p': 2}
2021-02-01 20:27:20,388 - pyswarms.single.local_best - INFO - Optimization finished | best cost: 625.5158212695226, best pos: [1.42420469e+00 5.98374805e-01 8.14474019e-01 8.28390329e+01
 1.08290832e+02 4.29933723e-01 1.95530022e-06 2.65069976e-06
 2.95225694e-06]
2021-02-01 20:27:20,418 - pyswarms.single.local_best - INFO - Optimize for 500 iters with {'c1': 0.1, 'c2': 0.3, 'w': 0.9, 'k': 5, 'p': 2}
2021-02-01 20:27:53,993 - pyswarms.single.local_best - INFO - Optimization finished | best cost: 648.3054573089853, best pos: [1.72574552e+00 7.12425740e-01 9.77046420e-01 8.48350394e+01
 1.09057488e+02 3.08407535e-01 1.17018561e-06 3.04869195e-06
 1.85825817e-06]
2021-02-01 20:27:54,023 - pyswarms.single.local_best - INFO - Optimize for 500 iters with {'c1': 0.1, 'c2': 0.3, 'w': 0.9, 'k': 5, 'p': 2}
2021-02-01 20:28:30,060 - pyswarms.single.local_best - INFO - Optimization finished | best cost: 698.7997245330791, best pos: [1.81723507e+00 8.61177864e-01 1.11809941e+00 8.49297753e+01
 1.16059588e+02 2.43043426e-01 1.67885533e-06 2.99274609e-06
 2.35702985e-06]
2021-02-01 20:28:30,088 - pyswarms.single.local_best - INFO - Optimize for 500 iters with {'c1': 0.1, 'c2': 0.3, 'w': 0.9, 'k': 5, 'p': 2}
2021-02-01 20:29:05,485 - pyswarms.single.local_best - INFO - Optimization finished | best cost: 631.2645881541503, best pos: [1.98863946e+00 6.96041641e-01 9.48157450e-01 8.14673525e+01
 1.12790390e+02 3.41422126e-01 3.26705646e-06 9.15483337e-07
 1.46735683e-06]
2021-02-01 20:29:05,516 - pyswarms.single.local_best - INFO - Optimize for 500 iters with {'c1': 0.1, 'c2': 0.3, 'w': 0.9, 'k': 5, 'p': 2}
2021-02-01 20:29:40,719 - pyswarms.single.local_best - INFO - Optimization finished | best cost: 660.0549012145474, best pos: [1.44372079e+00 4.58480017e-01 6.53738428e-01 8.21942010e+01
 1.13761975e+02 6.40076414e-01 1.12948970e-07 2.27665785e-06
 1.13395295e-06]
2021-02-01 20:29:40,747 - pyswarms.single.local_best - INFO - Optimize for 500 iters with {'c1': 0.1, 'c2': 0.3, 'w': 0.9, 'k': 5, 'p': 2}
2021-02-01 20:30:14,948 - pyswarms.single.local_best - INFO - Optimization finished | best cost: 649.6240313844718, best pos: [1.76931009e+00 5.38064010e-01 7.52325088e-01 8.01276401e+01
 1.08577628e+02 4.82034848e-01 1.27772974e-06 1.14706780e-06
 2.44794848e-06]
2021-02-01 20:30:14,978 - pyswarms.single.local_best - INFO - Optimize for 500 iters with {'c1': 0.1, 'c2': 0.3, 'w': 0.9, 'k': 5, 'p': 2}
2021-02-01 20:30:51,324 - pyswarms.single.local_best - INFO - Optimization finished | best cost: 661.7127949022139, best pos: [1.86107008e+00 6.77028381e-01 1.12568974e+00 8.31129648e+01
 1.10411626e+02 2.76128956e-01 2.65114500e-06 1.62713490e-06
 2.92045907e-06]
2021-02-01 20:30:51,353 - pyswarms.single.local_best - INFO - Optimize for 500 iters with {'c1': 0.1, 'c2': 0.3, 'w': 0.9, 'k': 5, 'p': 2}
2021-02-01 20:31:25,915 - pyswarms.single.local_best - INFO - Optimization finished | best cost: 686.5048890187123, best pos: [1.92806598e+00 6.36645608e-01 8.53776237e-01 8.08855379e+01
 1.13259739e+02 4.00967945e-01 1.66433034e-06 1.43038887e-06
 1.66775241e-06]
2021-02-01 20:31:25,946 - pyswarms.single.local_best - INFO - Optimize for 500 iters with {'c1': 0.1, 'c2': 0.3, 'w': 0.9, 'k': 5, 'p': 2}
2021-02-01 20:32:01,299 - pyswarms.single.local_best - INFO - Optimization finished | best cost: 706.908825854243, best pos: [1.48337138e+00 5.70437493e-01 8.62387931e-01 8.67964500e+01
 1.07256512e+02 3.85083121e-01 9.15761351e-07 1.66837275e-06
 2.67450280e-06]
2021-02-01 20:32:01,326 - pyswarms.single.local_best - INFO - Optimize for 500 iters with {'c1': 0.1, 'c2': 0.3, 'w': 0.9, 'k': 5, 'p': 2}
2021-02-01 20:32:35,885 - pyswarms.single.local_best - INFO - Optimization finished | best cost: 654.011861508161, best pos: [1.57749605e+00 6.56986777e-01 8.98148678e-01 8.33595442e+01
 1.14918309e+02 3.83989906e-01 1.79514798e-06 2.20047206e-06
 2.48855495e-06]
2021-02-01 20:32:35,917 - pyswarms.single.local_best - INFO - Optimize for 500 iters with {'c1': 0.1, 'c2': 0.3, 'w': 0.9, 'k': 5, 'p': 2}
2021-02-01 20:33:10,705 - pyswarms.single.local_best - INFO - Optimization finished | best cost: 654.1890929396425, best pos: [1.94992520e+00 6.87845374e-01 9.31583470e-01 7.93815070e+01
 1.14195988e+02 3.79874538e-01 3.00351301e-06 6.11066194e-07
 1.74618968e-06]
2021-02-01 20:33:10,744 - pyswarms.single.local_best - INFO - Optimize for 500 iters with {'c1': 0.1, 'c2': 0.3, 'w': 0.9, 'k': 5, 'p': 2}
2021-02-01 20:33:44,605 - pyswarms.single.local_best - INFO - Optimization finished | best cost: 612.4822014391809, best pos: [1.79405365e+00 8.19001982e-01 1.06065240e+00 8.24291171e+01
 1.14957135e+02 2.82590224e-01 1.38982853e-06 1.96623105e-06
 2.50129611e-06]
2021-02-01 20:33:44,633 - pyswarms.single.local_best - INFO - Optimize for 500 iters with {'c1': 0.1, 'c2': 0.3, 'w': 0.9, 'k': 5, 'p': 2}
2021-02-01 20:34:19,220 - pyswarms.single.local_best - INFO - Optimization finished | best cost: 671.8683211902644, best pos: [1.89113716e+00 8.78926134e-01 1.13602883e+00 8.31804149e+01
 1.11147607e+02 2.24378872e-01 1.66672719e-06 3.07303756e-06
 3.24288819e-06]
2021-02-01 20:34:19,247 - pyswarms.single.local_best - INFO - Optimize for 500 iters with {'c1': 0.1, 'c2': 0.3, 'w': 0.9, 'k': 5, 'p': 2}
2021-02-01 20:34:53,872 - pyswarms.single.local_best - INFO - Optimization finished | best cost: 688.464216740963, best pos: [1.69518048e+00 5.73067628e-01 8.02402173e-01 8.25735030e+01
 1.12242932e+02 4.50555573e-01 1.42062143e-06 8.37744878e-07
 1.97927967e-06]
2021-02-01 20:34:53,903 - pyswarms.single.local_best - INFO - Optimize for 500 iters with {'c1': 0.1, 'c2': 0.3, 'w': 0.9, 'k': 5, 'p': 2}
2021-02-01 20:35:28,719 - pyswarms.single.local_best - INFO - Optimization finished | best cost: 662.4337992765264, best pos: [1.92757314e+00 6.62339416e-01 9.08406409e-01 8.11798247e+01
 1.12260668e+02 3.68511616e-01 5.27937610e-07 6.84391830e-07
 2.30158995e-06]
2021-02-01 20:35:28,749 - pyswarms.single.local_best - INFO - Optimize for 500 iters with {'c1': 0.1, 'c2': 0.3, 'w': 0.9, 'k': 5, 'p': 2}
2021-02-01 20:36:02,914 - pyswarms.single.local_best - INFO - Optimization finished | best cost: 661.4598857116827, best pos: [1.78028837e+00 5.12239342e-01 7.19427343e-01 8.12324737e+01
 1.11088480e+02 5.35077106e-01 1.31334367e-08 1.97255908e-06
 1.01088339e-06]
2021-02-01 20:36:02,943 - pyswarms.single.local_best - INFO - Optimize for 500 iters with {'c1': 0.1, 'c2': 0.3, 'w': 0.9, 'k': 5, 'p': 2}
2021-02-01 20:36:37,865 - pyswarms.single.local_best - INFO - Optimization finished | best cost: 694.593114023592, best pos: [1.74508966e+00 8.82731726e-01 1.20912917e+00 8.76976032e+01
 1.16246698e+02 2.21811526e-01 1.04320256e-06 2.25268123e-06
 2.50770733e-06]
2021-02-01 20:36:37,895 - pyswarms.single.local_best - INFO - Optimize for 500 iters with {'c1': 0.1, 'c2': 0.3, 'w': 0.9, 'k': 5, 'p': 2}
2021-02-01 20:37:12,579 - pyswarms.single.local_best - INFO - Optimization finished | best cost: 716.2878315481726, best pos: [1.88385677e+00 8.72806182e-01 1.24943378e+00 8.81778126e+01
 1.09163784e+02 1.77456476e-01 1.80248676e-06 2.95865878e-06
 2.81971622e-06]
2021-02-01 20:37:12,609 - pyswarms.single.local_best - INFO - Optimize for 500 iters with {'c1': 0.1, 'c2': 0.3, 'w': 0.9, 'k': 5, 'p': 2}
2021-02-01 20:37:47,270 - pyswarms.single.local_best - INFO - Optimization finished | best cost: 648.5791208801227, best pos: [1.98499063e+00 8.28944154e-01 1.13512434e+00 8.35082448e+01
 1.13927299e+02 2.42591852e-01 2.12227056e-06 1.34641002e-06
 2.40024897e-06]
2021-02-01 20:37:47,301 - pyswarms.single.local_best - INFO - Optimize for 500 iters with {'c1': 0.1, 'c2': 0.3, 'w': 0.9, 'k': 5, 'p': 2}
2021-02-01 20:38:22,812 - pyswarms.single.local_best - INFO - Optimization finished | best cost: 646.1996068722008, best pos: [1.93119708e+00 5.33187637e-01 9.18374773e-01 8.42319572e+01
 1.05365927e+02 3.50524557e-01 1.75314837e-06 3.04435375e-06
 8.91649682e-07]
2021-02-01 20:38:22,839 - pyswarms.single.local_best - INFO - Optimize for 500 iters with {'c1': 0.1, 'c2': 0.3, 'w': 0.9, 'k': 5, 'p': 2}
2021-02-01 20:38:58,097 - pyswarms.single.local_best - INFO - Optimization finished | best cost: 648.3705065159679, best pos: [1.31055871e+00 4.62726565e-01 7.96262658e-01 8.70472765e+01
 1.06193111e+02 4.51277935e-01 1.42948593e-06 3.16808190e-06
 3.09208308e-06]
2021-02-01 20:38:58,126 - pyswarms.single.local_best - INFO - Optimize for 500 iters with {'c1': 0.1, 'c2': 0.3, 'w': 0.9, 'k': 5, 'p': 2}
2021-02-01 20:39:33,155 - pyswarms.single.local_best - INFO - Optimization finished | best cost: 714.0602322578197, best pos: [1.91395588e+00 8.45443632e-01 1.32507285e+00 8.87434910e+01
 1.13944789e+02 1.79509299e-01 1.92651048e-06 9.28158015e-07
 2.97634789e-06]
2021-02-01 20:39:33,186 - pyswarms.single.local_best - INFO - Optimize for 500 iters with {'c1': 0.1, 'c2': 0.3, 'w': 0.9, 'k': 5, 'p': 2}
2021-02-01 20:40:06,921 - pyswarms.single.local_best - INFO - Optimization finished | best cost: 714.3575684994207, best pos: [1.31802434e+00 4.11668656e-01 8.52856855e-01 9.00956218e+01
 1.08666961e+02 4.25345983e-01 2.10588662e-06 2.70286654e-06
 3.03378535e-06]
2021-02-01 20:40:06,952 - pyswarms.single.local_best - INFO - Optimize for 500 iters with {'c1': 0.1, 'c2': 0.3, 'w': 0.9, 'k': 5, 'p': 2}
2021-02-01 20:40:41,355 - pyswarms.single.local_best - INFO - Optimization finished | best cost: 655.2774996942426, best pos: [1.82539976e+00 1.00079776e+00 1.28262344e+00 8.77222486e+01
 1.15527349e+02 1.78465686e-01 3.83339829e-07 1.78084425e-06
 2.94352919e-06]
2021-02-01 20:40:41,386 - pyswarms.single.local_best - INFO - Optimize for 500 iters with {'c1': 0.1, 'c2': 0.3, 'w': 0.9, 'k': 5, 'p': 2}
2021-02-01 20:41:17,017 - pyswarms.single.local_best - INFO - Optimization finished | best cost: 709.9327213188366, best pos: [1.81836550e+00 6.31161296e-01 7.81401938e-01 7.86456663e+01
 1.20211653e+02 4.80398013e-01 1.55384385e-06 4.80494432e-07
 2.08133220e-06]
2021-02-01 20:41:17,047 - pyswarms.single.local_best - INFO - Optimize for 500 iters with {'c1': 0.1, 'c2': 0.3, 'w': 0.9, 'k': 5, 'p': 2}
2021-02-01 20:41:51,764 - pyswarms.single.local_best - INFO - Optimization finished | best cost: 659.2267736170448, best pos: [1.87058127e+00 7.49536602e-01 9.37101898e-01 7.97867329e+01
 1.12891387e+02 3.37532472e-01 1.99211306e-06 3.27070411e-06
 1.93943769e-06]
2021-02-01 20:41:51,797 - pyswarms.single.local_best - INFO - Optimize for 500 iters with {'c1': 0.1, 'c2': 0.3, 'w': 0.9, 'k': 5, 'p': 2}
2021-02-01 20:42:26,616 - pyswarms.single.local_best - INFO - Optimization finished | best cost: 703.424276014558, best pos: [1.97706243e+00 5.97928359e-01 8.25416941e-01 7.85629647e+01
 1.20533369e+02 4.71972467e-01 1.44748486e-06 4.20063809e-07
 2.27265770e-06]
2021-02-01 20:42:26,645 - pyswarms.single.local_best - INFO - Optimize for 500 iters with {'c1': 0.1, 'c2': 0.3, 'w': 0.9, 'k': 5, 'p': 2}
2021-02-01 20:43:00,543 - pyswarms.single.local_best - INFO - Optimization finished | best cost: 706.2531804307093, best pos: [1.88288163e+00 6.27169699e-01 8.76566366e-01 8.05251674e+01
 1.12748896e+02 4.02403520e-01 8.35658830e-07 1.37723269e-06
 2.16540165e-06]
2021-02-01 20:43:00,570 - pyswarms.single.local_best - INFO - Optimize for 500 iters with {'c1': 0.1, 'c2': 0.3, 'w': 0.9, 'k': 5, 'p': 2}
2021-02-01 20:43:34,719 - pyswarms.single.local_best - INFO - Optimization finished | best cost: 623.7161536965172, best pos: [1.86983741e+00 7.24045172e-01 1.02230502e+00 8.30241922e+01
 1.13453018e+02 3.06081022e-01 2.86205548e-06 2.02383768e-06
 1.76714442e-06]
2021-02-01 20:43:34,749 - pyswarms.single.local_best - INFO - Optimize for 500 iters with {'c1': 0.1, 'c2': 0.3, 'w': 0.9, 'k': 5, 'p': 2}
2021-02-01 20:44:09,939 - pyswarms.single.local_best - INFO - Optimization finished | best cost: 635.3916451398323, best pos: [1.95173993e+00 6.74942099e-01 9.23385549e-01 8.10064715e+01
 1.09801415e+02 3.49266242e-01 9.77980073e-07 2.63571517e-06
 1.79855466e-06]
2021-02-01 20:44:09,967 - pyswarms.single.local_best - INFO - Optimize for 500 iters with {'c1': 0.1, 'c2': 0.3, 'w': 0.9, 'k': 5, 'p': 2}
2021-02-01 20:44:46,228 - pyswarms.single.local_best - INFO - Optimization finished | best cost: 671.4791162437205, best pos: [1.58171187e+00 6.73769005e-01 1.03230987e+00 8.70358511e+01
 1.13933261e+02 3.13579322e-01 4.14640689e-07 2.18846030e-06
 2.98545832e-06]
2021-02-01 20:44:46,259 - pyswarms.single.local_best - INFO - Optimize for 500 iters with {'c1': 0.1, 'c2': 0.3, 'w': 0.9, 'k': 5, 'p': 2}
2021-02-01 20:45:21,075 - pyswarms.single.local_best - INFO - Optimization finished | best cost: 706.685903570727, best pos: [1.65636327e+00 8.76268655e-01 1.15312123e+00 8.51065974e+01
 1.15915081e+02 2.49276981e-01 1.80048409e-06 2.37708896e-06
 2.66040253e-06]
2021-02-01 20:45:21,105 - pyswarms.single.local_best - INFO - Optimize for 500 iters with {'c1': 0.1, 'c2': 0.3, 'w': 0.9, 'k': 5, 'p': 2}
2021-02-01 20:45:56,301 - pyswarms.single.local_best - INFO - Optimization finished | best cost: 607.7227172972766, best pos: [1.82635959e+00 7.33222896e-01 1.01860926e+00 8.20859867e+01
 1.15968411e+02 3.13376591e-01 2.38774378e-06 7.75381429e-07
 2.91740242e-06]
2021-02-01 20:45:56,328 - pyswarms.single.local_best - INFO - Optimize for 500 iters with {'c1': 0.1, 'c2': 0.3, 'w': 0.9, 'k': 5, 'p': 2}
2021-02-01 20:46:31,231 - pyswarms.single.local_best - INFO - Optimization finished | best cost: 719.7968846925714, best pos: [1.60213538e+00 9.10079483e-01 1.13182637e+00 8.74473043e+01
 1.13454381e+02 2.31668004e-01 1.45386538e-06 2.14192049e-06
 3.13687005e-06]
2021-02-01 20:46:31,261 - pyswarms.single.local_best - INFO - Optimize for 500 iters with {'c1': 0.1, 'c2': 0.3, 'w': 0.9, 'k': 5, 'p': 2}
2021-02-01 20:47:05,450 - pyswarms.single.local_best - INFO - Optimization finished | best cost: 645.8424777157977, best pos: [1.58197633e+00 6.36198064e-01 8.13156355e-01 8.22866450e+01
 1.16064799e+02 4.51054323e-01 2.91794347e-06 6.80262983e-07
 1.46293713e-06]
2021-02-01 20:47:05,479 - pyswarms.single.local_best - INFO - Optimize for 500 iters with {'c1': 0.1, 'c2': 0.3, 'w': 0.9, 'k': 5, 'p': 2}
2021-02-01 20:47:40,015 - pyswarms.single.local_best - INFO - Optimization finished | best cost: 682.414527213578, best pos: [1.67590630e+00 6.32909685e-01 8.95330048e-01 8.27568560e+01
 1.13930322e+02 3.91629142e-01 1.82031059e-06 2.42693478e-06
 2.11240210e-06]
2021-02-01 20:47:40,046 - pyswarms.single.local_best - INFO - Optimize for 500 iters with {'c1': 0.1, 'c2': 0.3, 'w': 0.9, 'k': 5, 'p': 2}
2021-02-01 20:48:15,690 - pyswarms.single.local_best - INFO - Optimization finished | best cost: 678.0047086836399, best pos: [1.93044524e+00 8.18928602e-01 1.13930553e+00 8.23490586e+01
 1.14511780e+02 2.45087156e-01 3.18785458e-06 2.47319177e-06
 2.84076730e-06]
2021-02-01 20:48:15,721 - pyswarms.single.local_best - INFO - Optimize for 500 iters with {'c1': 0.1, 'c2': 0.3, 'w': 0.9, 'k': 5, 'p': 2}
2021-02-01 20:48:50,874 - pyswarms.single.local_best - INFO - Optimization finished | best cost: 735.4339731696087, best pos: [1.24466234e+00 4.83115192e-01 6.70248282e-01 8.52652032e+01
 1.17249231e+02 6.14639421e-01 2.10771295e-07 1.73478156e-06
 2.12740766e-06]
2021-02-01 20:48:50,906 - pyswarms.single.local_best - INFO - Optimize for 500 iters with {'c1': 0.1, 'c2': 0.3, 'w': 0.9, 'k': 5, 'p': 2}
2021-02-01 20:49:25,748 - pyswarms.single.local_best - INFO - Optimization finished | best cost: 617.5195498134963, best pos: [1.63101736e+00 6.34185222e-01 9.73667145e-01 8.50007797e+01
 1.12957290e+02 3.43536009e-01 2.41271650e-06 5.54119816e-07
 3.04517880e-06]
2021-02-01 20:49:25,776 - pyswarms.single.local_best - INFO - Optimize for 500 iters with {'c1': 0.1, 'c2': 0.3, 'w': 0.9, 'k': 5, 'p': 2}
2021-02-01 20:49:59,291 - pyswarms.single.local_best - INFO - Optimization finished | best cost: 658.339769240579, best pos: [1.56572369e+00 6.96590703e-01 9.26303325e-01 8.34260822e+01
 1.15738527e+02 3.59578791e-01 1.26973542e-06 2.04218792e-06
 3.17320983e-06]
2021-02-01 20:49:59,319 - pyswarms.single.local_best - INFO - Optimize for 500 iters with {'c1': 0.1, 'c2': 0.3, 'w': 0.9, 'k': 5, 'p': 2}
2021-02-01 20:50:34,846 - pyswarms.single.local_best - INFO - Optimization finished | best cost: 701.4350597272088, best pos: [1.84541660e+00 8.05848136e-01 9.37533177e-01 8.04537007e+01
 1.09000416e+02 3.15644254e-01 2.48843956e-07 2.52996649e-06
 2.28581896e-06]
2021-02-01 20:50:34,875 - pyswarms.single.local_best - INFO - Optimize for 500 iters with {'c1': 0.1, 'c2': 0.3, 'w': 0.9, 'k': 5, 'p': 2}
2021-02-01 20:51:10,492 - pyswarms.single.local_best - INFO - Optimization finished | best cost: 746.8318508461123, best pos: [1.30749310e+00 6.29047474e-01 9.07908671e-01 9.09090851e+01
 1.15172736e+02 3.71514744e-01 1.68512028e-06 2.11215970e-06
 3.14487289e-06]
2021-02-01 20:51:10,521 - pyswarms.single.local_best - INFO - Optimize for 500 iters with {'c1': 0.1, 'c2': 0.3, 'w': 0.9, 'k': 5, 'p': 2}
2021-02-01 20:51:44,745 - pyswarms.single.local_best - INFO - Optimization finished | best cost: 666.3391684652916, best pos: [1.67260678e+00 7.20465711e-01 9.78831613e-01 8.35884990e+01
 1.12860873e+02 3.20275498e-01 1.75924962e-06 2.21060719e-06
 2.75158128e-06]
2021-02-01 20:51:44,778 - pyswarms.single.local_best - INFO - Optimize for 500 iters with {'c1': 0.1, 'c2': 0.3, 'w': 0.9, 'k': 5, 'p': 2}
2021-02-01 20:52:19,620 - pyswarms.single.local_best - INFO - Optimization finished | best cost: 676.405319139607, best pos: [1.76404914e+00 1.00593571e+00 1.21596814e+00 8.39028943e+01
 1.10301635e+02 1.92114041e-01 2.88109704e-06 2.13094174e-06
 3.16283018e-06]
2021-02-01 20:52:19,651 - pyswarms.single.local_best - INFO - Optimize for 500 iters with {'c1': 0.1, 'c2': 0.3, 'w': 0.9, 'k': 5, 'p': 2}
2021-02-01 20:52:54,182 - pyswarms.single.local_best - INFO - Optimization finished | best cost: 610.6645245260484, best pos: [1.82285700e+00 6.78423575e-01 9.90314610e-01 8.20984685e+01
 1.11919690e+02 3.18005479e-01 2.66725182e-06 8.36641088e-07
 3.25499186e-06]
2021-02-01 20:52:54,214 - pyswarms.single.local_best - INFO - Optimize for 500 iters with {'c1': 0.1, 'c2': 0.3, 'w': 0.9, 'k': 5, 'p': 2}
2021-02-01 20:53:30,059 - pyswarms.single.local_best - INFO - Optimization finished | best cost: 652.6106450493364, best pos: [1.62213466e+00 6.79855315e-01 9.86118173e-01 8.58709994e+01
 1.13596341e+02 3.23772244e-01 1.93082955e-06 7.16411501e-07
 2.81035483e-06]
2021-02-01 20:53:30,089 - pyswarms.single.local_best - INFO - Optimize for 500 iters with {'c1': 0.1, 'c2': 0.3, 'w': 0.9, 'k': 5, 'p': 2}
2021-02-01 20:54:03,495 - pyswarms.single.local_best - INFO - Optimization finished | best cost: 637.9822951014231, best pos: [1.96464941e+00 6.56393490e-01 8.88062227e-01 7.99735300e+01
 1.13442284e+02 3.84299001e-01 1.00623676e-06 2.13186150e-06
 2.01938879e-06]
2021-02-01 20:54:03,526 - pyswarms.single.local_best - INFO - Optimize for 500 iters with {'c1': 0.1, 'c2': 0.3, 'w': 0.9, 'k': 5, 'p': 2}
2021-02-01 20:54:38,493 - pyswarms.single.local_best - INFO - Optimization finished | best cost: 725.2605758609054, best pos: [1.62734822e+00 5.41100551e-01 7.81868446e-01 8.19177634e+01
 1.07341050e+02 4.55126587e-01 1.64301669e-06 1.86596283e-06
 2.27128069e-06]
2021-02-01 20:54:38,525 - pyswarms.single.local_best - INFO - Optimize for 500 iters with {'c1': 0.1, 'c2': 0.3, 'w': 0.9, 'k': 5, 'p': 2}
2021-02-01 20:55:11,971 - pyswarms.single.local_best - INFO - Optimization finished | best cost: 671.9424638634172, best pos: [1.28537450e+00 5.78852911e-01 7.94429406e-01 8.37887366e+01
 1.09345080e+02 4.58888398e-01 1.87302665e-06 2.93437910e-06
 3.21974442e-06]
2021-02-01 20:55:11,999 - pyswarms.single.local_best - INFO - Optimize for 500 iters with {'c1': 0.1, 'c2': 0.3, 'w': 0.9, 'k': 5, 'p': 2}
2021-02-01 20:55:47,346 - pyswarms.single.local_best - INFO - Optimization finished | best cost: 645.4145283245952, best pos: [1.92473422e+00 6.29176459e-01 9.02132837e-01 8.06695243e+01
 1.12430608e+02 3.83987843e-01 1.85916855e-06 1.80116552e-06
 1.90806538e-06]
2021-02-01 20:55:47,372 - pyswarms.single.local_best - INFO - Optimize for 500 iters with {'c1': 0.1, 'c2': 0.3, 'w': 0.9, 'k': 5, 'p': 2}
2021-02-01 20:56:22,674 - pyswarms.single.local_best - INFO - Optimization finished | best cost: 717.4369369855021, best pos: [1.93356575e+00 6.51318185e-01 7.06955932e-01 7.99794914e+01
 1.26256248e+02 5.16610384e-01 3.76726380e-07 4.81054304e-07
 7.79332047e-07]
2021-02-01 20:56:22,705 - pyswarms.single.local_best - INFO - Optimize for 500 iters with {'c1': 0.1, 'c2': 0.3, 'w': 0.9, 'k': 5, 'p': 2}
2021-02-01 20:56:57,392 - pyswarms.single.local_best - INFO - Optimization finished | best cost: 644.2573089505623, best pos: [1.76678648e+00 6.90531444e-01 1.13371756e+00 8.64621042e+01
 1.11793750e+02 2.53855800e-01 1.91696879e-06 2.14388340e-06
 3.20771480e-06]
2021-02-01 20:56:57,422 - pyswarms.single.local_best - INFO - Optimize for 500 iters with {'c1': 0.1, 'c2': 0.3, 'w': 0.9, 'k': 5, 'p': 2}
2021-02-01 20:57:33,807 - pyswarms.single.local_best - INFO - Optimization finished | best cost: 624.3598551356074, best pos: [1.93891631e+00 6.13264662e-01 8.53788243e-01 7.99696983e+01
 1.12612574e+02 4.17281820e-01 1.73871662e-06 2.79716750e-07
 2.24068823e-06]
2021-02-01 20:57:33,840 - pyswarms.single.local_best - INFO - Optimize for 500 iters with {'c1': 0.1, 'c2': 0.3, 'w': 0.9, 'k': 5, 'p': 2}
2021-02-01 20:58:07,893 - pyswarms.single.local_best - INFO - Optimization finished | best cost: 686.9464579639994, best pos: [1.64721288e+00 7.56268245e-01 1.08899283e+00 8.70405398e+01
 1.08796200e+02 2.57987201e-01 1.25297132e-06 1.80330250e-06
 3.04390158e-06]
```
