## Supplementary material for "Assessing the nationwide impact of COVID-19 mitigation policies on the transmission rate of SARS-CoV-2 in Brazil": report.log (part 1 of 5)

```
2021-01-25 15:14:01,992 - pyswarms.single.local_best - INFO - Optimize for 500 iters with {'c1': 0.1, 'c2': 0.3, 'w': 0.9, 'k': 5, 'p': 2}
2021-01-25 15:14:30,026 - pyswarms.single.local_best - INFO - Optimization finished | best cost: 924.5948757698809, best pos: [1.38137500e+00 1.96807875e+00 1.37887113e+02 1.63225517e-01
 6.32100276e-06 2.39652193e-06 1.07825027e-05]
2021-01-25 15:14:30,056 - pyswarms.single.local_best - INFO - Optimize for 500 iters with {'c1': 0.1, 'c2': 0.3, 'w': 0.9, 'k': 5, 'p': 2}
2021-01-25 15:14:57,507 - pyswarms.single.local_best - INFO - Optimization finished | best cost: 916.601252680044, best pos: [8.94275365e-01 1.47137514e+00 1.39630028e+02 4.13868467e-01
 7.98162827e-06 8.14873418e-06 1.08311127e-05]
2021-01-25 15:14:57,535 - pyswarms.single.local_best - INFO - Optimize for 500 iters with {'c1': 0.1, 'c2': 0.3, 'w': 0.9, 'k': 5, 'p': 2}
2021-01-25 15:15:27,864 - pyswarms.single.local_best - INFO - Optimization finished | best cost: 951.5408378144703, best pos: [1.22511883e+00 1.67723160e+00 1.38906645e+02 2.25820465e-01
 6.70103313e-06 5.88666606e-06 9.84000456e-06]
2021-01-25 15:15:27,890 - pyswarms.single.local_best - INFO - Optimize for 500 iters with {'c1': 0.1, 'c2': 0.3, 'w': 0.9, 'k': 5, 'p': 2}
2021-01-25 15:15:55,220 - pyswarms.single.local_best - INFO - Optimization finished | best cost: 1003.6000332730864, best pos: [1.12255681e+00 1.82892150e+00 1.39901125e+02 2.75382271e-01
 6.41898351e-06 7.35454542e-06 9.44961861e-06]
2021-01-25 15:15:55,249 - pyswarms.single.local_best - INFO - Optimize for 500 iters with {'c1': 0.1, 'c2': 0.3, 'w': 0.9, 'k': 5, 'p': 2}
2021-01-25 15:16:23,918 - pyswarms.single.local_best - INFO - Optimization finished | best cost: 937.9840522452037, best pos: [7.40478798e-01 9.65518781e-01 1.35906567e+02 5.59582046e-01
 7.04193544e-06 9.02728112e-06 1.11767310e-05]
2021-01-25 15:16:23,950 - pyswarms.single.local_best - INFO - Optimize for 500 iters with {'c1': 0.1, 'c2': 0.3, 'w': 0.9, 'k': 5, 'p': 2}
2021-01-25 15:16:52,778 - pyswarms.single.local_best - INFO - Optimization finished | best cost: 917.0052832626509, best pos: [9.69666724e-01 1.29318350e+00 1.36654419e+02 3.59785300e-01
 6.81042369e-06 6.50683827e-06 1.07267399e-05]
2021-01-25 15:16:52,807 - pyswarms.single.local_best - INFO - Optimize for 500 iters with {'c1': 0.1, 'c2': 0.3, 'w': 0.9, 'k': 5, 'p': 2}
2021-01-25 15:17:19,825 - pyswarms.single.local_best - INFO - Optimization finished | best cost: 975.0987795999429, best pos: [9.96849426e-01 1.59056571e+00 1.37450371e+02 3.32093633e-01
 7.16542472e-06 1.06603660e-05 1.07303710e-05]
2021-01-25 15:17:19,856 - pyswarms.single.local_best - INFO - Optimize for 500 iters with {'c1': 0.1, 'c2': 0.3, 'w': 0.9, 'k': 5, 'p': 2}
2021-01-25 15:17:47,889 - pyswarms.single.local_best - INFO - Optimization finished | best cost: 955.1663682802135, best pos: [1.14949333e+00 1.91264484e+00 1.40418996e+02 2.56191108e-01
 8.57528334e-06 1.08109528e-05 1.02929395e-05]
2021-01-25 15:17:47,919 - pyswarms.single.local_best - INFO - Optimize for 500 iters with {'c1': 0.1, 'c2': 0.3, 'w': 0.9, 'k': 5, 'p': 2}
2021-01-25 15:18:15,147 - pyswarms.single.local_best - INFO - Optimization finished | best cost: 933.9960882112628, best pos: [7.90236515e-01 1.73427854e+00 1.40537890e+02 5.12629458e-01
 8.42066421e-06 8.74733041e-06 1.04022361e-05]
2021-01-25 15:18:15,175 - pyswarms.single.local_best - INFO - Optimize for 500 iters with {'c1': 0.1, 'c2': 0.3, 'w': 0.9, 'k': 5, 'p': 2}
2021-01-25 15:18:42,662 - pyswarms.single.local_best - INFO - Optimization finished | best cost: 945.1958430478516, best pos: [1.09827879e+00 1.73378665e+00 1.40424842e+02 2.90609117e-01
 9.26929313e-06 6.54409944e-06 8.71087180e-06]
2021-01-25 15:18:42,689 - pyswarms.single.local_best - INFO - Optimize for 500 iters with {'c1': 0.1, 'c2': 0.3, 'w': 0.9, 'k': 5, 'p': 2}
2021-01-25 15:19:08,951 - pyswarms.single.local_best - INFO - Optimization finished | best cost: 980.1768516156108, best pos: [8.81616707e-01 1.28364803e+00 1.39887016e+02 4.33358687e-01
 9.43800172e-06 6.85285594e-06 9.52374027e-06]
2021-01-25 15:19:08,982 - pyswarms.single.local_best - INFO - Optimize for 500 iters with {'c1': 0.1, 'c2': 0.3, 'w': 0.9, 'k': 5, 'p': 2}
2021-01-25 15:19:36,319 - pyswarms.single.local_best - INFO - Optimization finished | best cost: 958.4011597300956, best pos: [7.94954300e-01 1.68803758e+00 1.40316950e+02 5.20043247e-01
 6.49834457e-06 9.01140108e-06 7.45951560e-06]
2021-01-25 15:19:36,350 - pyswarms.single.local_best - INFO - Optimize for 500 iters with {'c1': 0.1, 'c2': 0.3, 'w': 0.9, 'k': 5, 'p': 2}
2021-01-25 15:20:03,591 - pyswarms.single.local_best - INFO - Optimization finished | best cost: 942.6597540460746, best pos: [9.84137433e-01 8.79106315e-01 1.25773361e+02 3.90129287e-01
 8.86868568e-06 8.76410556e-06 4.93713492e-06]
2021-01-25 15:20:03,623 - pyswarms.single.local_best - INFO - Optimize for 500 iters with {'c1': 0.1, 'c2': 0.3, 'w': 0.9, 'k': 5, 'p': 2}
2021-01-25 15:20:31,890 - pyswarms.single.local_best - INFO - Optimization finished | best cost: 934.6737688238301, best pos: [1.27682581e+00 1.70042509e+00 1.36168196e+02 1.95875614e-01
 8.30962320e-06 6.90583647e-06 1.04042731e-05]
2021-01-25 15:20:31,918 - pyswarms.single.local_best - INFO - Optimize for 500 iters with {'c1': 0.1, 'c2': 0.3, 'w': 0.9, 'k': 5, 'p': 2}
2021-01-25 15:21:00,321 - pyswarms.single.local_best - INFO - Optimization finished | best cost: 923.408737157489, best pos: [1.27505026e+00 1.56037206e+00 1.36893616e+02 2.06953024e-01
 5.33152058e-06 7.99966273e-06 9.44367806e-06]
2021-01-25 15:21:00,350 - pyswarms.single.local_best - INFO - Optimize for 500 iters with {'c1': 0.1, 'c2': 0.3, 'w': 0.9, 'k': 5, 'p': 2}
2021-01-25 15:21:27,641 - pyswarms.single.local_best - INFO - Optimization finished | best cost: 940.9254217198372, best pos: [1.14101920e+00 9.30170031e-01 1.25752499e+02 3.40199511e-01
 1.02090893e-05 5.29605766e-06 9.10552292e-07]
2021-01-25 15:21:27,671 - pyswarms.single.local_best - INFO - Optimize for 500 iters with {'c1': 0.1, 'c2': 0.3, 'w': 0.9, 'k': 5, 'p': 2}
2021-01-25 15:21:55,936 - pyswarms.single.local_best - INFO - Optimization finished | best cost: 926.1138913019852, best pos: [9.42754165e-01 1.73925370e+00 1.39984293e+02 3.81742645e-01
 4.86789541e-06 8.30251689e-06 1.09869723e-05]
2021-01-25 15:21:55,966 - pyswarms.single.local_best - INFO - Optimize for 500 iters with {'c1': 0.1, 'c2': 0.3, 'w': 0.9, 'k': 5, 'p': 2}
2021-01-25 15:22:23,196 - pyswarms.single.local_best - INFO - Optimization finished | best cost: 912.4503124301262, best pos: [7.70605266e-01 1.19617950e+00 1.38344105e+02 5.16738231e-01
 1.08781899e-05 9.82969596e-06 1.09217099e-05]
2021-01-25 15:22:23,224 - pyswarms.single.local_best - INFO - Optimize for 500 iters with {'c1': 0.1, 'c2': 0.3, 'w': 0.9, 'k': 5, 'p': 2}
2021-01-25 15:22:50,242 - pyswarms.single.local_best - INFO - Optimization finished | best cost: 918.2001526474425, best pos: [1.42273648e+00 1.20433660e+00 1.25245069e+02 2.08643170e-01
 5.14352576e-07 1.10426930e-05 3.30970680e-06]
2021-01-25 15:22:50,272 - pyswarms.single.local_best - INFO - Optimize for 500 iters with {'c1': 0.1, 'c2': 0.3, 'w': 0.9, 'k': 5, 'p': 2}
2021-01-25 15:23:17,985 - pyswarms.single.local_best - INFO - Optimization finished | best cost: 979.4678965269117, best pos: [1.22170122e+00 1.71430078e+00 1.37496925e+02 2.22481839e-01
 6.43303138e-06 3.59162699e-06 1.11772790e-05]
2021-01-25 15:23:18,016 - pyswarms.single.local_best - INFO - Optimize for 500 iters with {'c1': 0.1, 'c2': 0.3, 'w': 0.9, 'k': 5, 'p': 2}
2021-01-25 15:23:45,483 - pyswarms.single.local_best - INFO - Optimization finished | best cost: 921.0352511503229, best pos: [1.04905391e+00 1.66665021e+00 1.38776652e+02 3.02467460e-01
 9.57731433e-06 1.09322482e-05 1.01984719e-05]
2021-01-25 15:23:45,516 - pyswarms.single.local_best - INFO - Optimize for 500 iters with {'c1': 0.1, 'c2': 0.3, 'w': 0.9, 'k': 5, 'p': 2}
2021-01-25 15:24:14,769 - pyswarms.single.local_best - INFO - Optimization finished | best cost: 924.7753353159009, best pos: [1.00983968e+00 8.24761691e-01 1.27106960e+02 4.03456901e-01
 9.72380102e-06 1.07589265e-05 6.60594419e-07]
2021-01-25 15:24:14,800 - pyswarms.single.local_best - INFO - Optimize for 500 iters with {'c1': 0.1, 'c2': 0.3, 'w': 0.9, 'k': 5, 'p': 2}
2021-01-25 15:24:43,293 - pyswarms.single.local_best - INFO - Optimization finished | best cost: 947.901178607521, best pos: [1.26515554e+00 1.77752187e+00 1.37233509e+02 1.99245002e-01
 8.70299914e-06 6.33213912e-06 1.11041735e-05]
2021-01-25 15:24:43,325 - pyswarms.single.local_best - INFO - Optimize for 500 iters with {'c1': 0.1, 'c2': 0.3, 'w': 0.9, 'k': 5, 'p': 2}
2021-01-25 15:25:11,175 - pyswarms.single.local_best - INFO - Optimization finished | best cost: 949.0463861408947, best pos: [1.27710630e+00 1.95291288e+00 1.40576254e+02 2.10445760e-01
 4.71064104e-06 3.59637642e-06 9.61680873e-06]
2021-01-25 15:25:11,206 - pyswarms.single.local_best - INFO - Optimize for 500 iters with {'c1': 0.1, 'c2': 0.3, 'w': 0.9, 'k': 5, 'p': 2}
2021-01-25 15:25:37,965 - pyswarms.single.local_best - INFO - Optimization finished | best cost: 914.9884808927594, best pos: [1.14690392e+00 1.47938129e+00 1.36669661e+02 2.56811846e-01
 7.07243718e-06 7.15677721e-06 1.01995278e-05]
2021-01-25 15:25:37,996 - pyswarms.single.local_best - INFO - Optimize for 500 iters with {'c1': 0.1, 'c2': 0.3, 'w': 0.9, 'k': 5, 'p': 2}
2021-01-25 15:26:05,361 - pyswarms.single.local_best - INFO - Optimization finished | best cost: 964.7279576188355, best pos: [8.42340704e-01 1.21171701e+00 1.39446370e+02 4.59682265e-01
 9.10563626e-06 8.23971306e-06 1.06394995e-05]
2021-01-25 15:26:05,388 - pyswarms.single.local_best - INFO - Optimize for 500 iters with {'c1': 0.1, 'c2': 0.3, 'w': 0.9, 'k': 5, 'p': 2}
2021-01-25 15:26:33,181 - pyswarms.single.local_best - INFO - Optimization finished | best cost: 942.4542750105621, best pos: [1.11068920e+00 1.79384192e+00 1.37256940e+02 2.65245543e-01
 9.70170496e-06 6.20701185e-06 1.08304530e-05]
2021-01-25 15:26:33,213 - pyswarms.single.local_best - INFO - Optimize for 500 iters with {'c1': 0.1, 'c2': 0.3, 'w': 0.9, 'k': 5, 'p': 2}
2021-01-25 15:27:00,122 - pyswarms.single.local_best - INFO - Optimization finished | best cost: 957.6725670810886, best pos: [7.60320033e-01 1.26848703e+00 1.40352401e+02 5.50074863e-01
 9.22670341e-06 6.71850565e-06 1.04738813e-05]
2021-01-25 15:27:00,152 - pyswarms.single.local_best - INFO - Optimize for 500 iters with {'c1': 0.1, 'c2': 0.3, 'w': 0.9, 'k': 5, 'p': 2}
2021-01-25 15:27:28,223 - pyswarms.single.local_best - INFO - Optimization finished | best cost: 971.6981535031667, best pos: [1.03255108e+00 1.87582574e+00 1.40090330e+02 3.35983906e-01
 3.88375745e-06 6.00042480e-06 8.86868109e-06]
2021-01-25 15:27:28,251 - pyswarms.single.local_best - INFO - Optimize for 500 iters with {'c1': 0.1, 'c2': 0.3, 'w': 0.9, 'k': 5, 'p': 2}
2021-01-25 15:27:57,686 - pyswarms.single.local_best - INFO - Optimization finished | best cost: 965.5998216917028, best pos: [1.60797852e+00 1.35201781e+00 1.26887422e+02 1.52733097e-01
 2.00159335e-07 6.63355572e-06 3.69266424e-06]
2021-01-25 15:27:57,717 - pyswarms.single.local_best - INFO - Optimize for 500 iters with {'c1': 0.1, 'c2': 0.3, 'w': 0.9, 'k': 5, 'p': 2}
2021-01-25 15:28:25,654 - pyswarms.single.local_best - INFO - Optimization finished | best cost: 928.4837021570972, best pos: [1.20419433e+00 1.49191283e+00 1.36245448e+02 2.27215297e-01
 6.84288824e-06 8.02728482e-06 1.08996831e-05]
2021-01-25 15:28:25,683 - pyswarms.single.local_best - INFO - Optimize for 500 iters with {'c1': 0.1, 'c2': 0.3, 'w': 0.9, 'k': 5, 'p': 2}
2021-01-25 15:28:52,921 - pyswarms.single.local_best - INFO - Optimization finished | best cost: 981.3907777670203, best pos: [9.68403245e-01 1.87330925e+00 1.39728506e+02 3.65491762e-01
 8.60191250e-06 4.46481148e-06 1.00989398e-05]
2021-01-25 15:28:52,953 - pyswarms.single.local_best - INFO - Optimize for 500 iters with {'c1': 0.1, 'c2': 0.3, 'w': 0.9, 'k': 5, 'p': 2}
2021-01-25 15:29:21,190 - pyswarms.single.local_best - INFO - Optimization finished | best cost: 919.3768733240154, best pos: [1.13414129e+00 1.71352226e+00 1.38863317e+02 2.60656288e-01
 1.05346600e-05 9.63579043e-06 9.75514030e-06]
2021-01-25 15:29:21,219 - pyswarms.single.local_best - INFO - Optimize for 500 iters with {'c1': 0.1, 'c2': 0.3, 'w': 0.9, 'k': 5, 'p': 2}
2021-01-25 15:29:49,597 - pyswarms.single.local_best - INFO - Optimization finished | best cost: 908.357037495405, best pos: [1.33099226e+00 1.96191803e+00 1.39173592e+02 1.90510335e-01
 4.22768006e-06 5.04009199e-06 9.02355471e-06]
2021-01-25 15:29:49,630 - pyswarms.single.local_best - INFO - Optimize for 500 iters with {'c1': 0.1, 'c2': 0.3, 'w': 0.9, 'k': 5, 'p': 2}
2021-01-25 15:30:17,295 - pyswarms.single.local_best - INFO - Optimization finished | best cost: 982.5916470659535, best pos: [8.63325707e-01 1.25148213e+00 1.39698124e+02 4.46428059e-01
 5.03179773e-06 9.30213973e-06 1.08353052e-05]
2021-01-25 15:30:17,328 - pyswarms.single.local_best - INFO - Optimize for 500 iters with {'c1': 0.1, 'c2': 0.3, 'w': 0.9, 'k': 5, 'p': 2}
2021-01-25 15:30:44,317 - pyswarms.single.local_best - INFO - Optimization finished | best cost: 931.8518195166916, best pos: [1.15865588e+00 1.98278825e+00 1.40256321e+02 2.63623529e-01
 5.26613056e-06 8.81992697e-06 8.70455364e-06]
2021-01-25 15:30:44,349 - pyswarms.single.local_best - INFO - Optimize for 500 iters with {'c1': 0.1, 'c2': 0.3, 'w': 0.9, 'k': 5, 'p': 2}
2021-01-25 15:31:12,775 - pyswarms.single.local_best - INFO - Optimization finished | best cost: 945.0723248531823, best pos: [1.10570703e+00 1.48158768e+00 1.37008937e+02 2.70468476e-01
 1.07989021e-05 8.15373340e-06 1.09967083e-05]
2021-01-25 15:31:12,806 - pyswarms.single.local_best - INFO - Optimize for 500 iters with {'c1': 0.1, 'c2': 0.3, 'w': 0.9, 'k': 5, 'p': 2}
2021-01-25 15:31:40,019 - pyswarms.single.local_best - INFO - Optimization finished | best cost: 944.3131877201929, best pos: [1.10679354e+00 1.95221760e+00 1.40004840e+02 2.93180937e-01
 9.19558016e-06 4.86620094e-06 7.40694417e-06]
2021-01-25 15:31:40,050 - pyswarms.single.local_best - INFO - Optimize for 500 iters with {'c1': 0.1, 'c2': 0.3, 'w': 0.9, 'k': 5, 'p': 2}
2021-01-25 15:32:07,521 - pyswarms.single.local_best - INFO - Optimization finished | best cost: 942.0661943947783, best pos: [1.05909709e+00 1.55383000e+00 1.37320075e+02 2.96490121e-01
 1.05829012e-05 1.07347689e-05 9.63769977e-06]
2021-01-25 15:32:07,553 - pyswarms.single.local_best - INFO - Optimize for 500 iters with {'c1': 0.1, 'c2': 0.3, 'w': 0.9, 'k': 5, 'p': 2}
2021-01-25 15:32:36,335 - pyswarms.single.local_best - INFO - Optimization finished | best cost: 959.3812505427695, best pos: [1.22388147e+00 1.68595060e+00 1.38191894e+02 2.24179468e-01
 4.32717366e-06 6.68401228e-06 1.09724165e-05]
2021-01-25 15:32:36,365 - pyswarms.single.local_best - INFO - Optimize for 500 iters with {'c1': 0.1, 'c2': 0.3, 'w': 0.9, 'k': 5, 'p': 2}
2021-01-25 15:33:04,000 - pyswarms.single.local_best - INFO - Optimization finished | best cost: 967.3417112357619, best pos: [9.30174775e-01 1.28466444e+00 1.37681099e+02 3.85671368e-01
 9.01453321e-06 8.53870761e-06 1.05782390e-05]
2021-01-25 15:33:04,029 - pyswarms.single.local_best - INFO - Optimize for 500 iters with {'c1': 0.1, 'c2': 0.3, 'w': 0.9, 'k': 5, 'p': 2}
2021-01-25 15:33:31,918 - pyswarms.single.local_best - INFO - Optimization finished | best cost: 973.17703935448, best pos: [1.17558824e+00 1.58675753e+00 1.36923860e+02 2.42995277e-01
 3.39813411e-06 9.03251277e-06 1.11531715e-05]
2021-01-25 15:33:31,949 - pyswarms.single.local_best - INFO - Optimize for 500 iters with {'c1': 0.1, 'c2': 0.3, 'w': 0.9, 'k': 5, 'p': 2}
2021-01-25 15:34:00,655 - pyswarms.single.local_best - INFO - Optimization finished | best cost: 959.153763465376, best pos: [1.19013165e+00 1.58150791e+00 1.36908654e+02 2.36709160e-01
 6.72677065e-06 6.70440713e-06 1.03195536e-05]
2021-01-25 15:34:00,686 - pyswarms.single.local_best - INFO - Optimize for 500 iters with {'c1': 0.1, 'c2': 0.3, 'w': 0.9, 'k': 5, 'p': 2}
2021-01-25 15:34:30,441 - pyswarms.single.local_best - INFO - Optimization finished | best cost: 950.027328460133, best pos: [1.21779582e+00 1.53156143e+00 1.36857085e+02 2.28283834e-01
 9.35586467e-06 6.42497874e-06 9.10614974e-06]
2021-01-25 15:34:30,479 - pyswarms.single.local_best - INFO - Optimize for 500 iters with {'c1': 0.1, 'c2': 0.3, 'w': 0.9, 'k': 5, 'p': 2}
2021-01-25 15:34:58,926 - pyswarms.single.local_best - INFO - Optimization finished | best cost: 953.6689282654024, best pos: [1.34623478e+00 1.67341296e+00 1.37519970e+02 1.80107479e-01
 8.74544270e-06 6.42864755e-06 8.66188565e-06]
2021-01-25 15:34:58,952 - pyswarms.single.local_best - INFO - Optimize for 500 iters with {'c1': 0.1, 'c2': 0.3, 'w': 0.9, 'k': 5, 'p': 2}
2021-01-25 15:35:27,032 - pyswarms.single.local_best - INFO - Optimization finished | best cost: 955.8485565494271, best pos: [1.17358433e+00 1.55745456e+00 1.37675857e+02 2.48186876e-01
 9.25394547e-06 5.92150388e-06 9.34930143e-06]
2021-01-25 15:35:27,065 - pyswarms.single.local_best - INFO - Optimize for 500 iters with {'c1': 0.1, 'c2': 0.3, 'w': 0.9, 'k': 5, 'p': 2}
2021-01-25 15:35:54,734 - pyswarms.single.local_best - INFO - Optimization finished | best cost: 962.2022198248079, best pos: [1.09202929e+00 1.48237564e+00 1.38357109e+02 2.84273728e-01
 7.73509397e-06 1.05827674e-05 1.06769210e-05]
2021-01-25 15:35:54,767 - pyswarms.single.local_best - INFO - Optimize for 500 iters with {'c1': 0.1, 'c2': 0.3, 'w': 0.9, 'k': 5, 'p': 2}
2021-01-25 15:36:21,530 - pyswarms.single.local_best - INFO - Optimization finished | best cost: 933.9715464852204, best pos: [1.00861896e+00 1.68283593e+00 1.39366045e+02 3.36631649e-01
 6.38638750e-06 5.39702980e-06 1.08177502e-05]
2021-01-25 15:36:21,561 - pyswarms.single.local_best - INFO - Optimize for 500 iters with {'c1': 0.1, 'c2': 0.3, 'w': 0.9, 'k': 5, 'p': 2}
2021-01-25 15:36:49,443 - pyswarms.single.local_best - INFO - Optimization finished | best cost: 940.492460941641, best pos: [1.11892634e+00 1.62353375e+00 1.37702787e+02 2.61930061e-01
 1.03713578e-05 6.77346842e-06 1.11617890e-05]
2021-01-25 15:36:49,473 - pyswarms.single.local_best - INFO - Optimize for 500 iters with {'c1': 0.1, 'c2': 0.3, 'w': 0.9, 'k': 5, 'p': 2}
2021-01-25 15:37:16,186 - pyswarms.single.local_best - INFO - Optimization finished | best cost: 947.1466158339317, best pos: [1.12050936e+00 1.79605034e+00 1.38597296e+02 2.69232056e-01
 6.44134477e-06 9.89639049e-06 1.02992303e-05]
2021-01-25 15:37:16,216 - pyswarms.single.local_best - INFO - Optimize for 500 iters with {'c1': 0.1, 'c2': 0.3, 'w': 0.9, 'k': 5, 'p': 2}
2021-01-25 15:37:43,216 - pyswarms.single.local_best - INFO - Optimization finished | best cost: 947.1584239150571, best pos: [1.13506587e+00 1.93554085e+00 1.40506623e+02 2.77834460e-01
 8.07165956e-06 5.86021653e-06 7.76797523e-06]
2021-01-25 15:37:43,249 - pyswarms.single.local_best - INFO - Optimize for 500 iters with {'c1': 0.1, 'c2': 0.3, 'w': 0.9, 'k': 5, 'p': 2}
2021-01-25 15:38:10,389 - pyswarms.single.local_best - INFO - Optimization finished | best cost: 967.5629359990884, best pos: [1.07245017e+00 1.89574877e+00 1.40006827e+02 3.09616696e-01
 2.45138263e-06 6.26883499e-06 1.00388992e-05]
2021-01-25 15:38:10,419 - pyswarms.single.local_best - INFO - Optimize for 500 iters with {'c1': 0.1, 'c2': 0.3, 'w': 0.9, 'k': 5, 'p': 2}
2021-01-25 15:38:38,547 - pyswarms.single.local_best - INFO - Optimization finished | best cost: 927.2838920849963, best pos: [1.18733063e+00 1.44613997e+00 1.37800049e+02 2.53401505e-01
 6.26663899e-06 3.64585469e-06 7.96101301e-06]
2021-01-25 15:38:38,577 - pyswarms.single.local_best - INFO - Optimize for 500 iters with {'c1': 0.1, 'c2': 0.3, 'w': 0.9, 'k': 5, 'p': 2}
2021-01-25 15:39:05,789 - pyswarms.single.local_best - INFO - Optimization finished | best cost: 972.6472867618348, best pos: [7.45898426e-01 1.07931127e+00 1.40596850e+02 5.70779808e-01
 9.70652592e-06 3.71082757e-06 1.07167867e-05]
2021-01-25 15:39:05,822 - pyswarms.single.local_best - INFO - Optimize for 500 iters with {'c1': 0.1, 'c2': 0.3, 'w': 0.9, 'k': 5, 'p': 2}
2021-01-25 15:39:32,636 - pyswarms.single.local_best - INFO - Optimization finished | best cost: 954.9682113137894, best pos: [6.94839649e-01 1.63529729e+00 1.40511466e+02 6.25034108e-01
 8.36193827e-06 6.47055840e-06 1.05423678e-05]
2021-01-25 15:39:32,668 - pyswarms.single.local_best - INFO - Optimize for 500 iters with {'c1': 0.1, 'c2': 0.3, 'w': 0.9, 'k': 5, 'p': 2}
2021-01-25 15:39:59,912 - pyswarms.single.local_best - INFO - Optimization finished | best cost: 886.8255205885323, best pos: [1.30263795e+00 1.99226201e+00 1.39922891e+02 1.97279775e-01
 7.83379432e-06 4.98793520e-06 9.34505759e-06]
2021-01-25 15:39:59,943 - pyswarms.single.local_best - INFO - Optimize for 500 iters with {'c1': 0.1, 'c2': 0.3, 'w': 0.9, 'k': 5, 'p': 2}
2021-01-25 15:40:27,049 - pyswarms.single.local_best - INFO - Optimization finished | best cost: 880.6764409755561, best pos: [8.15714139e-01 1.02451526e+00 1.37870940e+02 4.84907063e-01
 1.09507438e-05 8.96436013e-06 8.58129748e-06]
2021-01-25 15:40:27,078 - pyswarms.single.local_best - INFO - Optimize for 500 iters with {'c1': 0.1, 'c2': 0.3, 'w': 0.9, 'k': 5, 'p': 2}
2021-01-25 15:40:56,177 - pyswarms.single.local_best - INFO - Optimization finished | best cost: 949.0454020672069, best pos: [1.13041879e+00 1.45526222e+00 1.38478490e+02 2.73246961e-01
 7.43623469e-06 4.66398601e-06 9.70451516e-06]
2021-01-25 15:40:56,210 - pyswarms.single.local_best - INFO - Optimize for 500 iters with {'c1': 0.1, 'c2': 0.3, 'w': 0.9, 'k': 5, 'p': 2}
2021-01-25 15:41:24,344 - pyswarms.single.local_best - INFO - Optimization finished | best cost: 928.0757539729698, best pos: [9.73380870e-01 1.64406041e+00 1.39432283e+02 3.56090260e-01
 8.90086986e-06 5.06384794e-06 1.10234622e-05]
2021-01-25 15:41:24,376 - pyswarms.single.local_best - INFO - Optimize for 500 iters with {'c1': 0.1, 'c2': 0.3, 'w': 0.9, 'k': 5, 'p': 2}
2021-01-25 15:41:50,197 - pyswarms.single.local_best - INFO - Optimization finished | best cost: 985.3917973983425, best pos: [1.12289797e+00 1.48223722e+00 1.35990022e+02 2.62116668e-01
 1.03182418e-05 1.00816610e-05 1.05221836e-05]
2021-01-25 15:41:50,231 - pyswarms.single.local_best - INFO - Optimize for 500 iters with {'c1': 0.1, 'c2': 0.3, 'w': 0.9, 'k': 5, 'p': 2}
2021-01-25 15:42:18,305 - pyswarms.single.local_best - INFO - Optimization finished | best cost: 936.6049770749398, best pos: [9.04294777e-01 1.61985029e+00 1.39660840e+02 4.17018589e-01
 6.58816802e-06 9.93789143e-06 8.18763598e-06]
2021-01-25 15:42:18,337 - pyswarms.single.local_best - INFO - Optimize for 500 iters with {'c1': 0.1, 'c2': 0.3, 'w': 0.9, 'k': 5, 'p': 2}
2021-01-25 15:42:46,441 - pyswarms.single.local_best - INFO - Optimization finished | best cost: 947.5748809146953, best pos: [1.02173772e+00 1.55321519e+00 1.39083963e+02 3.20478835e-01
 1.11030821e-05 7.25871294e-06 1.03636859e-05]
2021-01-25 15:42:46,473 - pyswarms.single.local_best - INFO - Optimize for 500 iters with {'c1': 0.1, 'c2': 0.3, 'w': 0.9, 'k': 5, 'p': 2}
2021-01-25 15:43:13,709 - pyswarms.single.local_best - INFO - Optimization finished | best cost: 953.2714116942966, best pos: [1.12481377e+00 1.69271707e+00 1.37739192e+02 2.62563600e-01
 9.04800226e-06 9.49176431e-06 1.05497430e-05]
2021-01-25 15:43:13,740 - pyswarms.single.local_best - INFO - Optimize for 500 iters with {'c1': 0.1, 'c2': 0.3, 'w': 0.9, 'k': 5, 'p': 2}
2021-01-25 15:43:41,318 - pyswarms.single.local_best - INFO - Optimization finished | best cost: 903.961814661512, best pos: [8.24181571e-01 1.45939407e+00 1.40169095e+02 4.72760668e-01
 9.58232309e-06 7.92134388e-06 1.10357756e-05]
2021-01-25 15:43:41,350 - pyswarms.single.local_best - INFO - Optimize for 500 iters with {'c1': 0.1, 'c2': 0.3, 'w': 0.9, 'k': 5, 'p': 2}
2021-01-25 15:44:10,174 - pyswarms.single.local_best - INFO - Optimization finished | best cost: 881.6892086124105, best pos: [8.84606917e-01 1.55297045e+00 1.40063132e+02 4.25107341e-01
 6.17231325e-06 9.08623865e-06 1.07302534e-05]
2021-01-25 15:44:10,206 - pyswarms.single.local_best - INFO - Optimize for 500 iters with {'c1': 0.1, 'c2': 0.3, 'w': 0.9, 'k': 5, 'p': 2}
2021-01-25 15:44:38,958 - pyswarms.single.local_best - INFO - Optimization finished | best cost: 1000.9174146569405, best pos: [1.19598938e+00 1.99045412e+00 1.38149909e+02 2.30729991e-01
 8.49666387e-06 5.30088432e-06 1.09093167e-05]
2021-01-25 15:44:38,989 - pyswarms.single.local_best - INFO - Optimize for 500 iters with {'c1': 0.1, 'c2': 0.3, 'w': 0.9, 'k': 5, 'p': 2}
2021-01-25 15:45:06,332 - pyswarms.single.local_best - INFO - Optimization finished | best cost: 982.4163204316693, best pos: [1.41463929e+00 1.88588966e+00 1.36202212e+02 1.48169102e-01
 9.42336240e-06 1.64468405e-06 1.07509602e-05]
2021-01-25 15:45:06,364 - pyswarms.single.local_best - INFO - Optimize for 500 iters with {'c1': 0.1, 'c2': 0.3, 'w': 0.9, 'k': 5, 'p': 2}
2021-01-25 15:45:34,656 - pyswarms.single.local_best - INFO - Optimization finished | best cost: 929.5110796167156, best pos: [1.10196488e+00 1.75543936e+00 1.39689231e+02 2.78700258e-01
 1.05328277e-05 7.14816177e-06 1.05569895e-05]
2021-01-25 15:45:34,690 - pyswarms.single.local_best - INFO - Optimize for 500 iters with {'c1': 0.1, 'c2': 0.3, 'w': 0.9, 'k': 5, 'p': 2}
2021-01-25 15:46:01,785 - pyswarms.single.local_best - INFO - Optimization finished | best cost: 934.1034921441246, best pos: [1.03095315e+00 1.99692539e+00 1.40369049e+02 3.32465626e-01
 1.00691418e-05 5.28610866e-06 7.98775354e-06]
2021-01-25 15:46:01,817 - pyswarms.single.local_best - INFO - Optimize for 500 iters with {'c1': 0.1, 'c2': 0.3, 'w': 0.9, 'k': 5, 'p': 2}
2021-01-25 15:46:31,009 - pyswarms.single.local_best - INFO - Optimization finished | best cost: 904.5117010159784, best pos: [1.34437332e+00 1.74810209e+00 1.36779548e+02 1.75089776e-01
 5.72285296e-06 8.17453901e-06 1.01466067e-05]
2021-01-25 15:46:31,044 - pyswarms.single.local_best - INFO - Optimize for 500 iters with {'c1': 0.1, 'c2': 0.3, 'w': 0.9, 'k': 5, 'p': 2}
2021-01-25 15:46:59,832 - pyswarms.single.local_best - INFO - Optimization finished | best cost: 917.818264085593, best pos: [1.25169087e+00 1.70868481e+00 1.37320416e+02 2.10693882e-01
 5.88502859e-06 4.90099913e-06 1.08469171e-05]
2021-01-25 15:46:59,865 - pyswarms.single.local_best - INFO - Optimize for 500 iters with {'c1': 0.1, 'c2': 0.3, 'w': 0.9, 'k': 5, 'p': 2}
2021-01-25 15:47:28,964 - pyswarms.single.local_best - INFO - Optimization finished | best cost: 970.7578223865474, best pos: [1.30973812e+00 1.88772627e+00 1.36966654e+02 1.82939276e-01
 1.01444705e-05 5.31690705e-06 1.05252402e-05]
2021-01-25 15:47:28,995 - pyswarms.single.local_best - INFO - Optimize for 500 iters with {'c1': 0.1, 'c2': 0.3, 'w': 0.9, 'k': 5, 'p': 2}
2021-01-25 15:47:55,115 - pyswarms.single.local_best - INFO - Optimization finished | best cost: 962.6020747041586, best pos: [1.25673604e+00 1.62768405e+00 1.36208893e+02 2.16785096e-01
 1.06015559e-05 1.11372311e-05 6.19180044e-06]
2021-01-25 15:47:55,145 - pyswarms.single.local_best - INFO - Optimize for 500 iters with {'c1': 0.1, 'c2': 0.3, 'w': 0.9, 'k': 5, 'p': 2}
2021-01-25 15:48:23,415 - pyswarms.single.local_best - INFO - Optimization finished | best cost: 918.296549826214, best pos: [1.37323509e+00 1.89997120e+00 1.37768730e+02 1.61041178e-01
 8.62875529e-06 4.10190176e-06 1.07657538e-05]
2021-01-25 15:48:23,448 - pyswarms.single.local_best - INFO - Optimize for 500 iters with {'c1': 0.1, 'c2': 0.3, 'w': 0.9, 'k': 5, 'p': 2}
2021-01-25 15:48:50,428 - pyswarms.single.local_best - INFO - Optimization finished | best cost: 981.3197160543095, best pos: [9.80159204e-01 1.53004621e+00 1.38346867e+02 3.54758917e-01
 6.25059052e-06 8.44015061e-06 9.51329899e-06]
2021-01-25 15:48:50,460 - pyswarms.single.local_best - INFO - Optimize for 500 iters with {'c1': 0.1, 'c2': 0.3, 'w': 0.9, 'k': 5, 'p': 2}
2021-01-25 15:49:18,637 - pyswarms.single.local_best - INFO - Optimization finished | best cost: 989.2821945927664, best pos: [8.96045314e-01 1.90818884e+00 1.40144113e+02 4.18341975e-01
 5.91449275e-06 6.84168078e-06 1.08021183e-05]
2021-01-25 15:49:18,669 - pyswarms.single.local_best - INFO - Optimize for 500 iters with {'c1': 0.1, 'c2': 0.3, 'w': 0.9, 'k': 5, 'p': 2}
2021-01-25 15:49:47,265 - pyswarms.single.local_best - INFO - Optimization finished | best cost: 910.8604241655164, best pos: [1.25836028e+00 1.68787210e+00 1.37210392e+02 2.07977975e-01
 3.25464008e-06 1.03676985e-05 1.02067719e-05]
2021-01-25 15:49:47,297 - pyswarms.single.local_best - INFO - Optimize for 500 iters with {'c1': 0.1, 'c2': 0.3, 'w': 0.9, 'k': 5, 'p': 2}
2021-01-25 15:50:14,271 - pyswarms.single.local_best - INFO - Optimization finished | best cost: 979.0900529324235, best pos: [1.17771154e+00 1.71904499e+00 1.36985079e+02 2.38059478e-01
 1.07342110e-05 8.00615143e-06 9.66387068e-06]
2021-01-25 15:50:14,301 - pyswarms.single.local_best - INFO - Optimize for 500 iters with {'c1': 0.1, 'c2': 0.3, 'w': 0.9, 'k': 5, 'p': 2}
2021-01-25 15:50:43,277 - pyswarms.single.local_best - INFO - Optimization finished | best cost: 887.4325476029657, best pos: [1.06033594e+00 1.78901981e+00 1.38589148e+02 2.99086086e-01
 9.81348929e-06 6.98844589e-06 1.02419480e-05]
2021-01-25 15:50:43,308 - pyswarms.single.local_best - INFO - Optimize for 500 iters with {'c1': 0.1, 'c2': 0.3, 'w': 0.9, 'k': 5, 'p': 2}
2021-01-25 15:51:11,116 - pyswarms.single.local_best - INFO - Optimization finished | best cost: 939.2134559027828, best pos: [1.19537040e+00 1.86777450e+00 1.39369138e+02 2.39795325e-01
 7.29218231e-06 5.23204442e-06 9.78032952e-06]
2021-01-25 15:51:11,151 - pyswarms.single.local_best - INFO - Optimize for 500 iters with {'c1': 0.1, 'c2': 0.3, 'w': 0.9, 'k': 5, 'p': 2}
2021-01-25 15:51:38,960 - pyswarms.single.local_best - INFO - Optimization finished | best cost: 886.2697497168515, best pos: [9.93099607e-01 1.79926029e+00 1.39031133e+02 3.38735476e-01
 9.82687051e-06 6.95318066e-06 1.06803517e-05]
2021-01-25 15:51:38,990 - pyswarms.single.local_best - INFO - Optimize for 500 iters with {'c1': 0.1, 'c2': 0.3, 'w': 0.9, 'k': 5, 'p': 2}
2021-01-25 15:52:06,147 - pyswarms.single.local_best - INFO - Optimization finished | best cost: 935.1710609971019, best pos: [8.69323054e-01 1.71433046e+00 1.40041240e+02 4.41769230e-01
 9.68623132e-06 3.71275237e-06 1.06112865e-05]
2021-01-25 15:52:06,180 - pyswarms.single.local_best - INFO - Optimize for 500 iters with {'c1': 0.1, 'c2': 0.3, 'w': 0.9, 'k': 5, 'p': 2}
2021-01-25 15:52:33,959 - pyswarms.single.local_best - INFO - Optimization finished | best cost: 873.0855546477543, best pos: [9.06863568e-01 1.39851267e+00 1.38118093e+02 3.95777419e-01
 1.08070837e-05 1.00727485e-05 1.01246319e-05]
2021-01-25 15:52:33,989 - pyswarms.single.local_best - INFO - Optimize for 500 iters with {'c1': 0.1, 'c2': 0.3, 'w': 0.9, 'k': 5, 'p': 2}
2021-01-25 15:53:01,933 - pyswarms.single.local_best - INFO - Optimization finished | best cost: 936.4979420114412, best pos: [1.00477915e+00 1.37546891e+00 1.38728941e+02 3.35314503e-01
 5.26117333e-06 1.09870378e-05 1.07136828e-05]
2021-01-25 15:53:01,964 - pyswarms.single.local_best - INFO - Optimize for 500 iters with {'c1': 0.1, 'c2': 0.3, 'w': 0.9, 'k': 5, 'p': 2}
2021-01-25 15:53:28,744 - pyswarms.single.local_best - INFO - Optimization finished | best cost: 932.249175153763, best pos: [1.22673007e+00 1.04883591e+00 1.24410921e+02 2.78413692e-01
 3.33884604e-06 4.89302384e-06 5.32045148e-06]
2021-01-25 15:53:28,774 - pyswarms.single.local_best - INFO - Optimize for 500 iters with {'c1': 0.1, 'c2': 0.3, 'w': 0.9, 'k': 5, 'p': 2}
2021-01-25 15:53:56,414 - pyswarms.single.local_best - INFO - Optimization finished | best cost: 951.2134526117127, best pos: [1.13900755e+00 1.55981893e+00 1.36805814e+02 2.57919665e-01
 9.94165064e-06 5.57708388e-06 1.07569192e-05]
2021-01-25 15:53:56,448 - pyswarms.single.local_best - INFO - Optimize for 500 iters with {'c1': 0.1, 'c2': 0.3, 'w': 0.9, 'k': 5, 'p': 2}
2021-01-25 15:54:24,840 - pyswarms.single.local_best - INFO - Optimization finished | best cost: 1010.0271483376943, best pos: [1.56280666e+00 1.25293530e+00 1.23351683e+02 1.78373397e-01
 6.87651106e-06 5.44928473e-06 2.11830884e-06]
2021-01-25 15:54:24,872 - pyswarms.single.local_best - INFO - Optimize for 500 iters with {'c1': 0.1, 'c2': 0.3, 'w': 0.9, 'k': 5, 'p': 2}
2021-01-25 15:54:52,925 - pyswarms.single.local_best - INFO - Optimization finished | best cost: 903.4695066934818, best pos: [1.01192783e+00 1.75940785e+00 1.40483003e+02 3.30513832e-01
 5.43828771e-06 9.11957080e-06 1.11382252e-05]
2021-01-25 15:54:52,957 - pyswarms.single.local_best - INFO - Optimize for 500 iters with {'c1': 0.1, 'c2': 0.3, 'w': 0.9, 'k': 5, 'p': 2}
2021-01-25 15:55:21,647 - pyswarms.single.local_best - INFO - Optimization finished | best cost: 941.4492501464105, best pos: [9.77631453e-01 1.80230252e+00 1.40435928e+02 3.49950894e-01
 1.01664726e-05 9.29586405e-06 1.03813976e-05]
2021-01-25 15:55:21,679 - pyswarms.single.local_best - INFO - Optimize for 500 iters with {'c1': 0.1, 'c2': 0.3, 'w': 0.9, 'k': 5, 'p': 2}
2021-01-25 15:55:49,433 - pyswarms.single.local_best - INFO - Optimization finished | best cost: 1023.858282061102, best pos: [1.29170493e+00 1.81618683e+00 1.37473602e+02 1.96126014e-01
 4.99685658e-06 6.19452803e-06 1.07909644e-05]
2021-01-25 15:55:49,464 - pyswarms.single.local_best - INFO - Optimize for 500 iters with {'c1': 0.1, 'c2': 0.3, 'w': 0.9, 'k': 5, 'p': 2}
2021-01-25 15:56:19,074 - pyswarms.single.local_best - INFO - Optimization finished | best cost: 952.0606573314465, best pos: [1.06884937e+00 1.85376861e+00 1.40312997e+02 2.95689686e-01
 8.53914446e-06 9.41298364e-06 1.07732359e-05]
2021-01-25 15:56:19,107 - pyswarms.single.local_best - INFO - Optimize for 500 iters with {'c1': 0.1, 'c2': 0.3, 'w': 0.9, 'k': 5, 'p': 2}
2021-01-25 15:56:44,920 - pyswarms.single.local_best - INFO - Optimization finished | best cost: 988.9363346582065, best pos: [1.06246198e+00 1.34432072e+00 1.35305792e+02 2.92234275e-01
 8.83213244e-06 1.03388370e-05 1.08061969e-05]
2021-01-25 15:56:44,953 - pyswarms.single.local_best - INFO - Optimize for 500 iters with {'c1': 0.1, 'c2': 0.3, 'w': 0.9, 'k': 5, 'p': 2}
2021-01-25 15:57:12,445 - pyswarms.single.local_best - INFO - Optimization finished | best cost: 966.7228962834182, best pos: [8.53934667e-01 1.25583725e+00 1.38276911e+02 4.44481073e-01
 1.01835105e-05 9.65662039e-06 1.02221521e-05]
2021-01-25 15:57:12,477 - pyswarms.single.local_best - INFO - Optimize for 500 iters with {'c1': 0.1, 'c2': 0.3, 'w': 0.9, 'k': 5, 'p': 2}
2021-01-25 15:57:40,735 - pyswarms.single.local_best - INFO - Optimization finished | best cost: 952.0945520882296, best pos: [1.39936256e+00 1.72236584e+00 1.36235007e+02 1.59854001e-01
 3.91390593e-06 1.60045941e-07 1.07925705e-05]
2021-01-25 15:57:40,766 - pyswarms.single.local_best - INFO - Optimize for 500 iters with {'c1': 0.1, 'c2': 0.3, 'w': 0.9, 'k': 5, 'p': 2}
2021-01-25 15:58:08,658 - pyswarms.single.local_best - INFO - Optimization finished | best cost: 980.0280041514409, best pos: [8.66126594e-01 1.29298378e+00 1.40176797e+02 4.36535012e-01
 8.43938245e-06 1.05871220e-05 1.09930472e-05]
2021-01-25 15:58:08,686 - pyswarms.single.local_best - INFO - Optimize for 500 iters with {'c1': 0.1, 'c2': 0.3, 'w': 0.9, 'k': 5, 'p': 2}
2021-01-25 15:58:36,121 - pyswarms.single.local_best - INFO - Optimization finished | best cost: 954.8452013831698, best pos: [9.30863798e-01 1.08801530e+00 1.36873530e+02 3.83291189e-01
 1.02255407e-05 1.06963912e-05 1.02872731e-05]
2021-01-25 15:58:36,153 - pyswarms.single.local_best - INFO - Optimize for 500 iters with {'c1': 0.1, 'c2': 0.3, 'w': 0.9, 'k': 5, 'p': 2}
2021-01-25 15:59:04,166 - pyswarms.single.local_best - INFO - Optimization finished | best cost: 984.5057313999382, best pos: [1.31838595e+00 1.64994859e+00 1.36800790e+02 1.92862764e-01
 6.75189311e-06 7.97213907e-06 8.46817955e-06]
2021-01-25 15:59:04,198 - pyswarms.single.local_best - INFO - Optimize for 500 iters with {'c1': 0.1, 'c2': 0.3, 'w': 0.9, 'k': 5, 'p': 2}
2021-01-25 15:59:31,580 - pyswarms.single.local_best - INFO - Optimization finished | best cost: 999.141058853579, best pos: [9.98830371e-01 1.97603526e+00 1.40349235e+02 3.49738095e-01
 4.30458285e-06 4.28247357e-06 1.09656228e-05]
2021-01-25 15:59:31,614 - pyswarms.single.local_best - INFO - Optimize for 500 iters with {'c1': 0.1, 'c2': 0.3, 'w': 0.9, 'k': 5, 'p': 2}
2021-01-25 15:59:57,331 - pyswarms.single.local_best - INFO - Optimization finished | best cost: 930.9323854484039, best pos: [1.06290250e+00 1.43023971e+00 1.38426916e+02 3.07725849e-01
 7.19875270e-06 4.19187960e-06 1.00515665e-05]
2021-01-25 15:59:57,364 - pyswarms.single.local_best - INFO - Optimize for 500 iters with {'c1': 0.1, 'c2': 0.3, 'w': 0.9, 'k': 5, 'p': 2}
2021-01-25 16:00:24,451 - pyswarms.single.local_best - INFO - Optimization finished | best cost: 981.2038431212911, best pos: [1.04362970e+00 1.82235108e+00 1.39116263e+02 3.09726585e-01
 7.17148379e-06 1.09988715e-05 1.00144182e-05]
2021-01-25 16:00:24,488 - pyswarms.single.local_best - INFO - Optimize for 500 iters with {'c1': 0.1, 'c2': 0.3, 'w': 0.9, 'k': 5, 'p': 2}
2021-01-25 16:00:52,300 - pyswarms.single.local_best - INFO - Optimization finished | best cost: 863.7224072271891, best pos: [1.61124084e+00 9.86748464e-01 1.24446872e+02 1.86133466e-01
 9.11620977e-06 1.19667648e-05 1.42407930e-06]
2021-01-25 16:00:52,335 - pyswarms.single.local_best - INFO - Optimize for 500 iters with {'c1': 0.1, 'c2': 0.3, 'w': 0.9, 'k': 5, 'p': 2}
2021-01-25 16:01:22,354 - pyswarms.single.local_best - INFO - Optimization finished | best cost: 842.645470719754, best pos: [1.66296054e+00 1.16472180e+00 1.24298861e+02 1.36401428e-01
 1.04641147e-05 1.27698126e-05 5.72763180e-06]
2021-01-25 16:01:22,392 - pyswarms.single.local_best - INFO - Optimize for 500 iters with {'c1': 0.1, 'c2': 0.3, 'w': 0.9, 'k': 5, 'p': 2}
2021-01-25 16:01:49,701 - pyswarms.single.local_best - INFO - Optimization finished | best cost: 903.3731716888046, best pos: [8.17398857e-01 5.56409513e-01 1.26612451e+02 5.69090042e-01
 1.52166909e-05 1.95962481e-06 9.11836392e-06]
2021-01-25 16:01:49,735 - pyswarms.single.local_best - INFO - Optimize for 500 iters with {'c1': 0.1, 'c2': 0.3, 'w': 0.9, 'k': 5, 'p': 2}
2021-01-25 16:02:17,491 - pyswarms.single.local_best - INFO - Optimization finished | best cost: 912.4163426972773, best pos: [1.14513922e+00 8.09192184e-01 1.26201999e+02 3.21696956e-01
 2.71070369e-06 7.14659423e-06 1.02178498e-05]
2021-01-25 16:02:17,524 - pyswarms.single.local_best - INFO - Optimize for 500 iters with {'c1': 0.1, 'c2': 0.3, 'w': 0.9, 'k': 5, 'p': 2}
2021-01-25 16:02:45,315 - pyswarms.single.local_best - INFO - Optimization finished | best cost: 873.8799774515869, best pos: [1.75316851e+00 1.14497945e+00 1.25382702e+02 1.27363190e-01
 1.30098226e-05 1.05760476e-05 3.59088884e-06]
2021-01-25 16:02:45,345 - pyswarms.single.local_best - INFO - Optimize for 500 iters with {'c1': 0.1, 'c2': 0.3, 'w': 0.9, 'k': 5, 'p': 2}
2021-01-25 16:03:12,700 - pyswarms.single.local_best - INFO - Optimization finished | best cost: 903.7089091536745, best pos: [1.59603356e+00 1.02768513e+00 1.27093092e+02 1.54336878e-01
 2.26510239e-05 1.52523119e-05 2.60309594e-06]
2021-01-25 16:03:12,732 - pyswarms.single.local_best - INFO - Optimize for 500 iters with {'c1': 0.1, 'c2': 0.3, 'w': 0.9, 'k': 5, 'p': 2}
2021-01-25 16:03:38,261 - pyswarms.single.local_best - INFO - Optimization finished | best cost: 834.7722441393582, best pos: [1.67537483e+00 1.05304331e+00 1.25924583e+02 1.52308361e-01
 2.42945790e-05 4.47975467e-06 7.89337599e-07]
2021-01-25 16:03:38,293 - pyswarms.single.local_best - INFO - Optimize for 500 iters with {'c1': 0.1, 'c2': 0.3, 'w': 0.9, 'k': 5, 'p': 2}
2021-01-25 16:04:06,516 - pyswarms.single.local_best - INFO - Optimization finished | best cost: 889.7416290548672, best pos: [1.42978279e+00 9.35671653e-01 1.24433056e+02 2.14211342e-01
 1.42670932e-05 2.01864459e-05 2.86077645e-06]
2021-01-25 16:04:06,548 - pyswarms.single.local_best - INFO - Optimize for 500 iters with {'c1': 0.1, 'c2': 0.3, 'w': 0.9, 'k': 5, 'p': 2}
2021-01-25 16:04:35,565 - pyswarms.single.local_best - INFO - Optimization finished | best cost: 861.7552795734446, best pos: [1.40069945e+00 9.24522888e-01 1.24905592e+02 2.40153063e-01
 9.62215300e-06 1.57694162e-05 1.70444700e-06]
2021-01-25 16:04:35,596 - pyswarms.single.local_best - INFO - Optimize for 500 iters with {'c1': 0.1, 'c2': 0.3, 'w': 0.9, 'k': 5, 'p': 2}
2021-01-25 16:05:03,548 - pyswarms.single.local_best - INFO - Optimization finished | best cost: 900.9214815719301, best pos: [1.05641807e+00 7.38856762e-01 1.28385920e+02 3.49476955e-01
 2.20926414e-05 1.46175844e-05 6.24472540e-06]
2021-01-25 16:05:03,581 - pyswarms.single.local_best - INFO - Optimize for 500 iters with {'c1': 0.1, 'c2': 0.3, 'w': 0.9, 'k': 5, 'p': 2}
2021-01-25 16:05:31,346 - pyswarms.single.local_best - INFO - Optimization finished | best cost: 842.3611698477714, best pos: [1.27409999e+00 8.77903819e-01 1.25659569e+02 2.69969300e-01
 1.93710281e-05 1.59840133e-05 7.07024252e-07]
2021-01-25 16:05:31,379 - pyswarms.single.local_best - INFO - Optimize for 500 iters with {'c1': 0.1, 'c2': 0.3, 'w': 0.9, 'k': 5, 'p': 2}
2021-01-25 16:05:59,690 - pyswarms.single.local_best - INFO - Optimization finished | best cost: 873.7206676770849, best pos: [1.66893450e+00 1.09772780e+00 1.24868702e+02 1.45899229e-01
 1.58093762e-05 4.64850429e-06 4.11201626e-06]
2021-01-25 16:05:59,721 - pyswarms.single.local_best - INFO - Optimize for 500 iters with {'c1': 0.1, 'c2': 0.3, 'w': 0.9, 'k': 5, 'p': 2}
2021-01-25 16:06:27,649 - pyswarms.single.local_best - INFO - Optimization finished | best cost: 886.9989897520246, best pos: [1.47993522e+00 1.07264265e+00 1.21666432e+02 1.96085258e-01
 1.56655521e-05 2.38434663e-05 1.67213300e-06]
2021-01-25 16:06:27,681 - pyswarms.single.local_best - INFO - Optimize for 500 iters with {'c1': 0.1, 'c2': 0.3, 'w': 0.9, 'k': 5, 'p': 2}
2021-01-25 16:06:56,066 - pyswarms.single.local_best - INFO - Optimization finished | best cost: 899.3238445929406, best pos: [1.88637644e+00 1.33721054e+00 1.26189344e+02 8.89989635e-02
 6.87788499e-06 1.36060009e-05 5.25853079e-06]
2021-01-25 16:06:56,093 - pyswarms.single.local_best - INFO - Optimize for 500 iters with {'c1': 0.1, 'c2': 0.3, 'w': 0.9, 'k': 5, 'p': 2}
2021-01-25 16:07:22,963 - pyswarms.single.local_best - INFO - Optimization finished | best cost: 895.0118988723358, best pos: [7.69510270e-01 5.36692659e-01 1.29367281e+02 5.84515826e-01
 1.37113733e-05 2.37536603e-05 4.20024459e-06]
2021-01-25 16:07:22,999 - pyswarms.single.local_best - INFO - Optimize for 500 iters with {'c1': 0.1, 'c2': 0.3, 'w': 0.9, 'k': 5, 'p': 2}
2021-01-25 16:07:51,878 - pyswarms.single.local_best - INFO - Optimization finished | best cost: 913.752572531937, best pos: [8.70312161e-01 5.75354666e-01 1.25053038e+02 5.57065282e-01
 1.43515860e-05 5.88997857e-06 2.75972924e-06]
2021-01-25 16:07:51,909 - pyswarms.single.local_best - INFO - Optimize for 500 iters with {'c1': 0.1, 'c2': 0.3, 'w': 0.9, 'k': 5, 'p': 2}
2021-01-25 16:08:20,104 - pyswarms.single.local_best - INFO - Optimization finished | best cost: 901.7433077637477, best pos: [1.42231264e+00 9.57673930e-01 1.26052810e+02 2.11890565e-01
 8.12275122e-06 5.59594949e-06 6.94184287e-06]
2021-01-25 16:08:20,132 - pyswarms.single.local_best - INFO - Optimize for 500 iters with {'c1': 0.1, 'c2': 0.3, 'w': 0.9, 'k': 5, 'p': 2}
2021-01-25 16:08:49,279 - pyswarms.single.local_best - INFO - Optimization finished | best cost: 851.4142162432602, best pos: [1.11751300e+00 7.37291498e-01 1.23325073e+02 3.52603673e-01
 1.51752023e-05 6.72951838e-06 6.16807053e-06]
2021-01-25 16:08:49,308 - pyswarms.single.local_best - INFO - Optimize for 500 iters with {'c1': 0.1, 'c2': 0.3, 'w': 0.9, 'k': 5, 'p': 2}
2021-01-25 16:09:17,575 - pyswarms.single.local_best - INFO - Optimization finished | best cost: 880.2388063606339, best pos: [1.22750260e+00 8.73173123e-01 1.24159184e+02 2.72306125e-01
 6.09470144e-06 6.85806568e-06 1.17841832e-05]
2021-01-25 16:09:17,604 - pyswarms.single.local_best - INFO - Optimize for 500 iters with {'c1': 0.1, 'c2': 0.3, 'w': 0.9, 'k': 5, 'p': 2}
2021-01-25 16:09:45,910 - pyswarms.single.local_best - INFO - Optimization finished | best cost: 912.653035260819, best pos: [1.54408757e+00 9.99012790e-01 1.27209286e+02 1.68480908e-01
 8.17635984e-06 6.76105498e-06 7.41372188e-06]
2021-01-25 16:09:45,939 - pyswarms.single.local_best - INFO - Optimize for 500 iters with {'c1': 0.1, 'c2': 0.3, 'w': 0.9, 'k': 5, 'p': 2}
2021-01-25 16:10:14,772 - pyswarms.single.local_best - INFO - Optimization finished | best cost: 851.5927452111519, best pos: [8.48883190e-01 6.09714921e-01 1.20799876e+02 5.67491609e-01
 2.11779800e-05 7.31242902e-06 1.31130244e-06]
2021-01-25 16:10:14,802 - pyswarms.single.local_best - INFO - Optimize for 500 iters with {'c1': 0.1, 'c2': 0.3, 'w': 0.9, 'k': 5, 'p': 2}
2021-01-25 16:10:42,855 - pyswarms.single.local_best - INFO - Optimization finished | best cost: 956.5696357495226, best pos: [1.01293969e+00 7.64100635e-01 1.25707616e+02 3.82774847e-01
 1.61747817e-05 2.13647464e-05 5.24406407e-06]
2021-01-25 16:10:42,894 - pyswarms.single.local_best - INFO - Optimize for 500 iters with {'c1': 0.1, 'c2': 0.3, 'w': 0.9, 'k': 5, 'p': 2}
2021-01-25 16:11:11,265 - pyswarms.single.local_best - INFO - Optimization finished | best cost: 893.4884361615239, best pos: [1.45693345e+00 9.93130780e-01 1.25833328e+02 1.96605114e-01
 2.06205172e-05 1.86396597e-05 2.37789641e-06]
2021-01-25 16:11:11,299 - pyswarms.single.local_best - INFO - Optimize for 500 iters with {'c1': 0.1, 'c2': 0.3, 'w': 0.9, 'k': 5, 'p': 2}
2021-01-25 16:11:39,402 - pyswarms.single.local_best - INFO - Optimization finished | best cost: 851.8155560548481, best pos: [9.98042071e-01 6.49205977e-01 1.24409280e+02 4.57656700e-01
 1.58299283e-05 6.55143754e-06 1.15634886e-06]
2021-01-25 16:11:39,436 - pyswarms.single.local_best - INFO - Optimize for 500 iters with {'c1': 0.1, 'c2': 0.3, 'w': 0.9, 'k': 5, 'p': 2}
2021-01-25 16:12:06,371 - pyswarms.single.local_best - INFO - Optimization finished | best cost: 919.6624454644872, best pos: [1.84301954e+00 1.21314695e+00 1.23366476e+02 1.23969116e-01
 1.23413340e-05 2.23034151e-05 3.42930845e-07]
2021-01-25 16:12:06,403 - pyswarms.single.local_best - INFO - Optimize for 500 iters with {'c1': 0.1, 'c2': 0.3, 'w': 0.9, 'k': 5, 'p': 2}
2021-01-25 16:12:34,980 - pyswarms.single.local_best - INFO - Optimization finished | best cost: 823.9424245384769, best pos: [1.25121637e+00 8.02309685e-01 1.26252044e+02 2.87296058e-01
 2.28814994e-05 1.08677029e-05 7.47454857e-07]
2021-01-25 16:12:35,015 - pyswarms.single.local_best - INFO - Optimize for 500 iters with {'c1': 0.1, 'c2': 0.3, 'w': 0.9, 'k': 5, 'p': 2}
2021-01-25 16:13:02,972 - pyswarms.single.local_best - INFO - Optimization finished | best cost: 893.1070888251168, best pos: [1.44759435e+00 1.02836927e+00 1.24022873e+02 1.89595401e-01
 1.51266299e-05 1.83004003e-05 6.02709972e-06]
2021-01-25 16:13:03,006 - pyswarms.single.local_best - INFO - Optimize for 500 iters with {'c1': 0.1, 'c2': 0.3, 'w': 0.9, 'k': 5, 'p': 2}
2021-01-25 16:13:30,936 - pyswarms.single.local_best - INFO - Optimization finished | best cost: 862.8651210760227, best pos: [9.34385234e-01 6.27034108e-01 1.23670353e+02 4.93032811e-01
 2.13040447e-05 7.63485346e-06 8.85358321e-07]
2021-01-25 16:13:30,970 - pyswarms.single.local_best - INFO - Optimize for 500 iters with {'c1': 0.1, 'c2': 0.3, 'w': 0.9, 'k': 5, 'p': 2}
2021-01-25 16:13:58,556 - pyswarms.single.local_best - INFO - Optimization finished | best cost: 893.274363680068, best pos: [1.12065765e+00 8.05684110e-01 1.29400601e+02 3.07488201e-01
 2.40651509e-05 1.78723483e-05 5.06213881e-06]
2021-01-25 16:13:58,589 - pyswarms.single.local_best - INFO - Optimize for 500 iters with {'c1': 0.1, 'c2': 0.3, 'w': 0.9, 'k': 5, 'p': 2}
2021-01-25 16:14:26,900 - pyswarms.single.local_best - INFO - Optimization finished | best cost: 916.6171532433873, best pos: [1.34768729e+00 8.99193303e-01 1.24604279e+02 2.61594286e-01
 2.09480165e-05 6.43359303e-06 6.08717986e-07]
2021-01-25 16:14:26,929 - pyswarms.single.local_best - INFO - Optimize for 500 iters with {'c1': 0.1, 'c2': 0.3, 'w': 0.9, 'k': 5, 'p': 2}
2021-01-25 16:14:53,967 - pyswarms.single.local_best - INFO - Optimization finished | best cost: 893.3501436316601, best pos: [9.87682456e-01 7.35313113e-01 1.27619868e+02 3.76458422e-01
 1.19705445e-05 2.21069535e-05 1.13371588e-05]
2021-01-25 16:14:54,000 - pyswarms.single.local_best - INFO - Optimize for 500 iters with {'c1': 0.1, 'c2': 0.3, 'w': 0.9, 'k': 5, 'p': 2}
2021-01-25 16:15:22,991 - pyswarms.single.local_best - INFO - Optimization finished | best cost: 876.5917497575487, best pos: [1.22842561e+00 8.52728809e-01 1.24410759e+02 2.94075897e-01
 1.19650865e-05 8.79863414e-06 5.23533708e-06]
2021-01-25 16:15:23,021 - pyswarms.single.local_best - INFO - Optimize for 500 iters with {'c1': 0.1, 'c2': 0.3, 'w': 0.9, 'k': 5, 'p': 2}
2021-01-25 16:15:50,441 - pyswarms.single.local_best - INFO - Optimization finished | best cost: 855.6009516769645, best pos: [1.23540802e+00 8.62234599e-01 1.27859622e+02 2.56788458e-01
 2.13355896e-05 1.59978804e-05 6.17681344e-06]
2021-01-25 16:15:50,475 - pyswarms.single.local_best - INFO - Optimize for 500 iters with {'c1': 0.1, 'c2': 0.3, 'w': 0.9, 'k': 5, 'p': 2}
2021-01-25 16:16:19,882 - pyswarms.single.local_best - INFO - Optimization finished | best cost: 891.0119460475737, best pos: [1.18894852e+00 8.43601978e-01 1.23049812e+02 3.20772142e-01
 2.17024923e-05 6.89440722e-06 1.97049906e-06]
2021-01-25 16:16:19,916 - pyswarms.single.local_best - INFO - Optimize for 500 iters with {'c1': 0.1, 'c2': 0.3, 'w': 0.9, 'k': 5, 'p': 2}
2021-01-25 16:16:48,222 - pyswarms.single.local_best - INFO - Optimization finished | best cost: 895.893486219492, best pos: [1.41070950e+00 9.67022367e-01 1.26174284e+02 2.04330401e-01
 1.15678070e-05 1.15187954e-05 6.88071583e-06]
2021-01-25 16:16:48,256 - pyswarms.single.local_best - INFO - Optimize for 500 iters with {'c1': 0.1, 'c2': 0.3, 'w': 0.9, 'k': 5, 'p': 2}
2021-01-25 16:17:16,952 - pyswarms.single.local_best - INFO - Optimization finished | best cost: 891.9686267882136, best pos: [1.47419477e+00 9.39242801e-01 1.24528207e+02 2.16460063e-01
 1.49140078e-05 1.13351282e-05 1.48445590e-06]
2021-01-25 16:17:16,983 - pyswarms.single.local_best - INFO - Optimize for 500 iters with {'c1': 0.1, 'c2': 0.3, 'w': 0.9, 'k': 5, 'p': 2}
2021-01-25 16:17:46,071 - pyswarms.single.local_best - INFO - Optimization finished | best cost: 881.5911093442908, best pos: [1.28329046e+00 8.82802793e-01 1.25537632e+02 2.45655245e-01
 2.35431142e-05 8.40165483e-06 6.62001972e-06]
2021-01-25 16:17:46,099 - pyswarms.single.local_best - INFO - Optimize for 500 iters with {'c1': 0.1, 'c2': 0.3, 'w': 0.9, 'k': 5, 'p': 2}
2021-01-25 16:18:14,547 - pyswarms.single.local_best - INFO - Optimization finished | best cost: 849.0002106188017, best pos: [1.68800062e+00 1.10765222e+00 1.24673586e+02 1.46398847e-01
 1.73176616e-05 1.47662870e-05 1.56967204e-06]
2021-01-25 16:18:14,580 - pyswarms.single.local_best - INFO - Optimize for 500 iters with {'c1': 0.1, 'c2': 0.3, 'w': 0.9, 'k': 5, 'p': 2}
2021-01-25 16:18:42,931 - pyswarms.single.local_best - INFO - Optimization finished | best cost: 908.5841675741914, best pos: [1.64529702e+00 1.16052736e+00 1.21446268e+02 1.72709029e-01
 1.11110549e-05 1.19140357e-05 1.52169744e-06]
2021-01-25 16:18:42,964 - pyswarms.single.local_best - INFO - Optimize for 500 iters with {'c1': 0.1, 'c2': 0.3, 'w': 0.9, 'k': 5, 'p': 2}
2021-01-25 16:19:11,473 - pyswarms.single.local_best - INFO - Optimization finished | best cost: 895.276241030958, best pos: [1.29275412e+00 8.51532034e-01 1.24083099e+02 2.87585897e-01
 1.49449182e-05 1.29843106e-05 8.25781675e-07]
2021-01-25 16:19:11,505 - pyswarms.single.local_best - INFO - Optimize for 500 iters with {'c1': 0.1, 'c2': 0.3, 'w': 0.9, 'k': 5, 'p': 2}
2021-01-25 16:19:40,454 - pyswarms.single.local_best - INFO - Optimization finished | best cost: 928.1558600359078, best pos: [1.26020569e+00 8.74530686e-01 1.29330315e+02 2.39305656e-01
 9.44779838e-06 4.92452504e-06 1.33893400e-05]
2021-01-25 16:19:40,485 - pyswarms.single.local_best - INFO - Optimize for 500 iters with {'c1': 0.1, 'c2': 0.3, 'w': 0.9, 'k': 5, 'p': 2}
2021-01-25 16:20:08,864 - pyswarms.single.local_best - INFO - Optimization finished | best cost: 872.7532463890532, best pos: [1.18122084e+00 7.39201848e-01 1.26599018e+02 3.21608401e-01
 1.43954884e-05 1.03526110e-05 3.31952604e-06]
2021-01-25 16:20:08,896 - pyswarms.single.local_best - INFO - Optimize for 500 iters with {'c1': 0.1, 'c2': 0.3, 'w': 0.9, 'k': 5, 'p': 2}
2021-01-25 16:20:37,600 - pyswarms.single.local_best - INFO - Optimization finished | best cost: 845.8926259998889, best pos: [1.20348563e+00 8.04765991e-01 1.24230315e+02 3.50390950e-01
 1.35612331e-05 5.21095810e-06 1.64343182e-07]
2021-01-25 16:20:37,633 - pyswarms.single.local_best - INFO - Optimize for 500 iters with {'c1': 0.1, 'c2': 0.3, 'w': 0.9, 'k': 5, 'p': 2}
2021-01-25 16:21:05,389 - pyswarms.single.local_best - INFO - Optimization finished | best cost: 862.3585827047672, best pos: [1.00443405e+00 6.64103054e-01 1.26569578e+02 4.21651432e-01
 1.22408285e-05 1.54444205e-05 2.29991419e-06]
2021-01-25 16:21:05,426 - pyswarms.single.local_best - INFO - Optimize for 500 iters with {'c1': 0.1, 'c2': 0.3, 'w': 0.9, 'k': 5, 'p': 2}
2021-01-25 16:21:33,703 - pyswarms.single.local_best - INFO - Optimization finished | best cost: 845.4031294486881, best pos: [1.36225023e+00 9.64636145e-01 1.24064712e+02 2.36585247e-01
 1.72924323e-05 1.44794652e-05 2.28230308e-06]
2021-01-25 16:21:33,735 - pyswarms.single.local_best - INFO - Optimize for 500 iters with {'c1': 0.1, 'c2': 0.3, 'w': 0.9, 'k': 5, 'p': 2}
2021-01-25 16:22:02,430 - pyswarms.single.local_best - INFO - Optimization finished | best cost: 960.4110159498534, best pos: [1.18069174e+00 7.90301736e-01 1.24087952e+02 3.12977076e-01
 2.34054148e-05 1.04338644e-05 3.29053325e-06]
2021-01-25 16:22:02,461 - pyswarms.single.local_best - INFO - Optimize for 500 iters with {'c1': 0.1, 'c2': 0.3, 'w': 0.9, 'k': 5, 'p': 2}
2021-01-25 16:22:31,584 - pyswarms.single.local_best - INFO - Optimization finished | best cost: 859.9636514391796, best pos: [1.57073983e+00 1.06120612e+00 1.24825480e+02 1.79939608e-01
 1.66016639e-05 7.72479715e-06 2.25323072e-06]
2021-01-25 16:22:31,615 - pyswarms.single.local_best - INFO - Optimize for 500 iters with {'c1': 0.1, 'c2': 0.3, 'w': 0.9, 'k': 5, 'p': 2}
2021-01-25 16:23:01,386 - pyswarms.single.local_best - INFO - Optimization finished | best cost: 841.57971076752, best pos: [1.31437275e+00 8.18197381e-01 1.25841419e+02 2.59395077e-01
 1.59862900e-05 7.67722872e-06 4.05136427e-06]
2021-01-25 16:23:01,419 - pyswarms.single.local_best - INFO - Optimize for 500 iters with {'c1': 0.1, 'c2': 0.3, 'w': 0.9, 'k': 5, 'p': 2}
2021-01-25 16:23:29,802 - pyswarms.single.local_best - INFO - Optimization finished | best cost: 866.2078067278761, best pos: [1.33157558e+00 8.12520362e-01 1.26660600e+02 2.66959814e-01
 1.49503509e-05 1.04475735e-05 1.37089161e-06]
2021-01-25 16:23:29,836 - pyswarms.single.local_best - INFO - Optimize for 500 iters with {'c1': 0.1, 'c2': 0.3, 'w': 0.9, 'k': 5, 'p': 2}
2021-01-25 16:23:58,711 - pyswarms.single.local_best - INFO - Optimization finished | best cost: 848.2468064655279, best pos: [1.37207005e+00 9.41247768e-01 1.26957148e+02 2.10932655e-01
 1.48059528e-05 6.74397866e-06 8.32200146e-06]
2021-01-25 16:23:58,742 - pyswarms.single.local_best - INFO - Optimize for 500 iters with {'c1': 0.1, 'c2': 0.3, 'w': 0.9, 'k': 5, 'p': 2}
2021-01-25 16:24:27,152 - pyswarms.single.local_best - INFO - Optimization finished | best cost: 838.4253708503752, best pos: [1.31802550e+00 9.01375738e-01 1.25165646e+02 2.60022443e-01
 1.96073664e-05 1.12304390e-05 1.22240067e-06]
2021-01-25 16:24:27,181 - pyswarms.single.local_best - INFO - Optimize for 500 iters with {'c1': 0.1, 'c2': 0.3, 'w': 0.9, 'k': 5, 'p': 2}
2021-01-25 16:24:54,778 - pyswarms.single.local_best - INFO - Optimization finished | best cost: 859.5001851890881, best pos: [8.50987897e-01 5.66784316e-01 1.29293362e+02 4.88799115e-01
 2.43915809e-05 6.55001129e-06 1.21028258e-05]
2021-01-25 16:24:54,807 - pyswarms.single.local_best - INFO - Optimize for 500 iters with {'c1': 0.1, 'c2': 0.3, 'w': 0.9, 'k': 5, 'p': 2}
2021-01-25 16:25:23,730 - pyswarms.single.local_best - INFO - Optimization finished | best cost: 856.7819840957764, best pos: [1.14009498e+00 7.11796715e-01 1.26057747e+02 3.50269107e-01
 2.17014564e-05 3.32688002e-06 2.03603886e-06]
2021-01-25 16:25:23,763 - pyswarms.single.local_best - INFO - Optimize for 500 iters with {'c1': 0.1, 'c2': 0.3, 'w': 0.9, 'k': 5, 'p': 2}
2021-01-25 16:25:52,156 - pyswarms.single.local_best - INFO - Optimization finished | best cost: 885.9031475057546, best pos: [8.83977528e-01 5.88381128e-01 1.26316329e+02 5.26976832e-01
 1.18683314e-05 1.20863179e-05 2.38115147e-06]
2021-01-25 16:25:52,189 - pyswarms.single.local_best - INFO - Optimize for 500 iters with {'c1': 0.1, 'c2': 0.3, 'w': 0.9, 'k': 5, 'p': 2}
2021-01-25 16:26:20,850 - pyswarms.single.local_best - INFO - Optimization finished | best cost: 838.6265503324709, best pos: [1.16610339e+00 7.53948203e-01 1.23340490e+02 3.49343767e-01
 1.14664370e-05 1.35996940e-05 1.33037446e-06]
2021-01-25 16:26:20,881 - pyswarms.single.local_best - INFO - Optimize for 500 iters with {'c1': 0.1, 'c2': 0.3, 'w': 0.9, 'k': 5, 'p': 2}
2021-01-25 16:26:49,799 - pyswarms.single.local_best - INFO - Optimization finished | best cost: 856.3542735887268, best pos: [1.19515557e+00 9.36118551e-01 1.25732780e+02 2.73624949e-01
 9.24209555e-06 1.86054241e-05 9.31079235e-06]
2021-01-25 16:26:49,834 - pyswarms.single.local_best - INFO - Optimize for 500 iters with {'c1': 0.1, 'c2': 0.3, 'w': 0.9, 'k': 5, 'p': 2}
2021-01-25 16:27:18,960 - pyswarms.single.local_best - INFO - Optimization finished | best cost: 856.3294917787794, best pos: [1.52721052e+00 1.02399490e+00 1.24736525e+02 1.79486571e-01
 7.56972023e-06 1.33613341e-05 5.81928036e-06]
2021-01-25 16:27:18,989 - pyswarms.single.local_best - INFO - Optimize for 500 iters with {'c1': 0.1, 'c2': 0.3, 'w': 0.9, 'k': 5, 'p': 2}
2021-01-25 16:27:47,974 - pyswarms.single.local_best - INFO - Optimization finished | best cost: 947.6489194484348, best pos: [1.31128685e+00 9.11659159e-01 1.24800628e+02 2.66655286e-01
 2.01251759e-05 1.17278238e-05 3.78186167e-07]
2021-01-25 16:27:48,004 - pyswarms.single.local_best - INFO - Optimize for 500 iters with {'c1': 0.1, 'c2': 0.3, 'w': 0.9, 'k': 5, 'p': 2}
2021-01-25 16:28:17,074 - pyswarms.single.local_best - INFO - Optimization finished | best cost: 850.2780860449612, best pos: [1.12128194e+00 7.45160984e-01 1.24685706e+02 3.59482599e-01
 1.55012753e-05 1.08756353e-05 2.35870141e-06]
2021-01-25 16:28:17,108 - pyswarms.single.local_best - INFO - Optimize for 500 iters with {'c1': 0.1, 'c2': 0.3, 'w': 0.9, 'k': 5, 'p': 2}
2021-01-25 16:28:46,035 - pyswarms.single.local_best - INFO - Optimization finished | best cost: 883.7588239347331, best pos: [1.48124450e+00 1.03082712e+00 1.23334949e+02 1.97726424e-01
 1.53215904e-05 1.14352414e-05 3.58017196e-06]
2021-01-25 16:28:46,075 - pyswarms.single.local_best - INFO - Optimize for 500 iters with {'c1': 0.1, 'c2': 0.3, 'w': 0.9, 'k': 5, 'p': 2}
2021-01-25 16:29:13,749 - pyswarms.single.local_best - INFO - Optimization finished | best cost: 838.6540984358901, best pos: [1.80793421e+00 1.19443012e+00 1.26104391e+02 1.17606116e-01
 8.02674504e-06 1.40784382e-05 3.32382848e-06]
2021-01-25 16:29:13,781 - pyswarms.single.local_best - INFO - Optimize for 500 iters with {'c1': 0.1, 'c2': 0.3, 'w': 0.9, 'k': 5, 'p': 2}
2021-01-25 16:29:41,709 - pyswarms.single.local_best - INFO - Optimization finished | best cost: 892.7883075455377, best pos: [1.20080914e+00 8.04684013e-01 1.26326176e+02 2.88194517e-01
 2.37914093e-05 1.69040085e-05 3.18029178e-06]
2021-01-25 16:29:41,743 - pyswarms.single.local_best - INFO - Optimize for 500 iters with {'c1': 0.1, 'c2': 0.3, 'w': 0.9, 'k': 5, 'p': 2}
2021-01-25 16:30:10,200 - pyswarms.single.local_best - INFO - Optimization finished | best cost: 869.1352088075673, best pos: [1.35473007e+00 9.52513986e-01 1.25673973e+02 2.30754441e-01
 1.52541798e-05 7.12793501e-06 5.51857018e-06]
2021-01-25 16:30:10,234 - pyswarms.single.local_best - INFO - Optimize for 500 iters with {'c1': 0.1, 'c2': 0.3, 'w': 0.9, 'k': 5, 'p': 2}
2021-01-25 16:30:38,617 - pyswarms.single.local_best - INFO - Optimization finished | best cost: 836.6334978894757, best pos: [1.04861304e+00 6.42956159e-01 1.25672676e+02 4.14758878e-01
 1.08867033e-05 1.43840918e-05 7.48795883e-07]
2021-01-25 16:30:38,650 - pyswarms.single.local_best - INFO - Optimize for 500 iters with {'c1': 0.1, 'c2': 0.3, 'w': 0.9, 'k': 5, 'p': 2}
2021-01-25 16:31:05,806 - pyswarms.single.local_best - INFO - Optimization finished | best cost: 898.5038457363813, best pos: [1.42957583e+00 9.07058134e-01 1.23895561e+02 2.36400365e-01
 1.68233306e-05 1.34633180e-05 1.16250445e-07]
2021-01-25 16:31:05,839 - pyswarms.single.local_best - INFO - Optimize for 500 iters with {'c1': 0.1, 'c2': 0.3, 'w': 0.9, 'k': 5, 'p': 2}
2021-01-25 16:31:34,796 - pyswarms.single.local_best - INFO - Optimization finished | best cost: 859.9099550751762, best pos: [1.36134430e+00 9.13483451e-01 1.26767053e+02 2.33061085e-01
 9.82350010e-06 1.46385692e-05 4.52556988e-06]
2021-01-25 16:31:34,831 - pyswarms.single.local_best - INFO - Optimize for 500 iters with {'c1': 0.1, 'c2': 0.3, 'w': 0.9, 'k': 5, 'p': 2}
2021-01-25 16:32:02,661 - pyswarms.single.local_best - INFO - Optimization finished | best cost: 894.0888748680538, best pos: [1.66400081e+00 1.00290426e+00 1.28263235e+02 1.50742030e-01
 1.12704222e-05 1.11753620e-05 3.11114287e-06]
2021-01-25 16:32:02,694 - pyswarms.single.local_best - INFO - Optimize for 500 iters with {'c1': 0.1, 'c2': 0.3, 'w': 0.9, 'k': 5, 'p': 2}
2021-01-25 16:32:31,549 - pyswarms.single.local_best - INFO - Optimization finished | best cost: 872.9937656956956, best pos: [9.58466143e-01 6.23020697e-01 1.26069080e+02 4.54350982e-01
 1.23260218e-05 1.13799290e-05 4.58835080e-06]
2021-01-25 16:32:31,582 - pyswarms.single.local_best - INFO - Optimize for 500 iters with {'c1': 0.1, 'c2': 0.3, 'w': 0.9, 'k': 5, 'p': 2}
2021-01-25 16:33:00,537 - pyswarms.single.local_best - INFO - Optimization finished | best cost: 888.3703763327183, best pos: [1.20990946e+00 8.35387347e-01 1.23987335e+02 3.06074994e-01
 2.33894925e-05 1.27333088e-05 1.89295713e-07]
2021-01-25 16:33:00,570 - pyswarms.single.local_best - INFO - Optimize for 500 iters with {'c1': 0.1, 'c2': 0.3, 'w': 0.9, 'k': 5, 'p': 2}
2021-01-25 16:33:28,462 - pyswarms.single.local_best - INFO - Optimization finished | best cost: 874.8675103443559, best pos: [1.46891150e+00 9.74718142e-01 1.24804028e+02 2.05299495e-01
 2.06180824e-05 9.91683616e-06 1.83930279e-06]
2021-01-25 16:33:28,495 - pyswarms.single.local_best - INFO - Optimize for 500 iters with {'c1': 0.1, 'c2': 0.3, 'w': 0.9, 'k': 5, 'p': 2}
2021-01-25 16:33:57,483 - pyswarms.single.local_best - INFO - Optimization finished | best cost: 849.2426944021939, best pos: [1.49253546e+00 9.49062315e-01 1.24045194e+02 2.15207644e-01
 1.57909140e-05 9.06798279e-06 1.01882523e-06]
2021-01-25 16:33:57,517 - pyswarms.single.local_best - INFO - Optimize for 500 iters with {'c1': 0.1, 'c2': 0.3, 'w': 0.9, 'k': 5, 'p': 2}
2021-01-25 16:34:25,350 - pyswarms.single.local_best - INFO - Optimization finished | best cost: 892.5623435668406, best pos: [1.06726810e+00 7.01846603e-01 1.26186121e+02 3.79643423e-01
 2.35603675e-05 1.27440590e-05 5.59334132e-08]
2021-01-25 16:34:25,379 - pyswarms.single.local_best - INFO - Optimize for 500 iters with {'c1': 0.1, 'c2': 0.3, 'w': 0.9, 'k': 5, 'p': 2}
2021-01-25 16:34:53,665 - pyswarms.single.local_best - INFO - Optimization finished | best cost: 886.7706993240873, best pos: [1.78022760e+00 1.24533422e+00 1.24663325e+02 1.12596326e-01
 1.44886263e-05 8.61823425e-06 4.86343131e-06]
2021-01-25 16:34:53,697 - pyswarms.single.local_best - INFO - Optimize for 500 iters with {'c1': 0.1, 'c2': 0.3, 'w': 0.9, 'k': 5, 'p': 2}
2021-01-25 16:35:22,141 - pyswarms.single.local_best - INFO - Optimization finished | best cost: 873.5113411767003, best pos: [9.70691815e-01 6.56315644e-01 1.25757982e+02 4.28452005e-01
 2.03224262e-05 2.06215478e-05 9.63957621e-07]
2021-01-25 16:35:22,174 - pyswarms.single.local_best - INFO - Optimize for 500 iters with {'c1': 0.1, 'c2': 0.3, 'w': 0.9, 'k': 5, 'p': 2}
2021-01-25 16:35:50,699 - pyswarms.single.local_best - INFO - Optimization finished | best cost: 837.5738339975192, best pos: [1.55209994e+00 1.04835998e+00 1.25897894e+02 1.61897362e-01
 9.98355671e-06 4.42208420e-06 7.28954777e-06]
2021-01-25 16:35:50,732 - pyswarms.single.local_best - INFO - Optimize for 500 iters with {'c1': 0.1, 'c2': 0.3, 'w': 0.9, 'k': 5, 'p': 2}
2021-01-25 16:36:19,980 - pyswarms.single.local_best - INFO - Optimization finished | best cost: 854.2926322747095, best pos: [1.08804339e+00 6.65978053e-01 1.24977360e+02 3.90625209e-01
 2.14052445e-05 6.37346017e-06 7.70096560e-07]
2021-01-25 16:36:20,012 - pyswarms.single.local_best - INFO - Optimize for 500 iters with {'c1': 0.1, 'c2': 0.3, 'w': 0.9, 'k': 5, 'p': 2}
2021-01-25 16:36:49,030 - pyswarms.single.local_best - INFO - Optimization finished | best cost: 884.0038035998989, best pos: [1.37842716e+00 8.46054081e-01 1.26595943e+02 2.42522117e-01
 1.98968405e-05 1.05346632e-05 8.84266528e-07]
2021-01-25 16:36:49,063 - pyswarms.single.local_best - INFO - Optimize for 500 iters with {'c1': 0.1, 'c2': 0.3, 'w': 0.9, 'k': 5, 'p': 2}
2021-01-25 16:37:17,985 - pyswarms.single.local_best - INFO - Optimization finished | best cost: 932.2243790527178, best pos: [1.49067123e+00 9.97871478e-01 1.26619209e+02 1.68279066e-01
 7.13272842e-06 1.48223941e-05 1.05229676e-05]
2021-01-25 16:37:18,016 - pyswarms.single.local_best - INFO - Optimize for 500 iters with {'c1': 0.1, 'c2': 0.3, 'w': 0.9, 'k': 5, 'p': 2}
2021-01-25 16:37:47,000 - pyswarms.single.local_best - INFO - Optimization finished | best cost: 883.2374743391506, best pos: [1.57581399e+00 1.09725768e+00 1.23854992e+02 1.68374771e-01
 1.24717286e-05 5.27681951e-06 5.39058327e-06]
2021-01-25 16:37:47,036 - pyswarms.single.local_best - INFO - Optimize for 500 iters with {'c1': 0.1, 'c2': 0.3, 'w': 0.9, 'k': 5, 'p': 2}
2021-01-25 16:38:15,019 - pyswarms.single.local_best - INFO - Optimization finished | best cost: 936.0924897175273, best pos: [1.36948811e+00 9.10393034e-01 1.27735688e+02 2.15280512e-01
 2.27152408e-05 6.77078801e-06 5.71272091e-06]
2021-01-25 16:38:15,051 - pyswarms.single.local_best - INFO - Optimize for 500 iters with {'c1': 0.1, 'c2': 0.3, 'w': 0.9, 'k': 5, 'p': 2}
2021-01-25 16:38:43,302 - pyswarms.single.local_best - INFO - Optimization finished | best cost: 854.7326928465377, best pos: [1.19153224e+00 7.51459598e-01 1.24099189e+02 3.58637815e-01
 1.48662237e-05 1.38953873e-06 1.30463301e-06]
2021-01-25 16:38:43,337 - pyswarms.single.local_best - INFO - Optimize for 500 iters with {'c1': 0.1, 'c2': 0.3, 'w': 0.9, 'k': 5, 'p': 2}
2021-01-25 16:39:11,791 - pyswarms.single.local_best - INFO - Optimization finished | best cost: 911.7218528739419, best pos: [1.24793033e+00 8.61705158e-01 1.26227689e+02 2.68811705e-01
 8.03347025e-06 7.59865322e-06 9.41160318e-06]
2021-01-25 16:39:11,823 - pyswarms.single.local_best - INFO - Optimize for 500 iters with {'c1': 0.1, 'c2': 0.3, 'w': 0.9, 'k': 5, 'p': 2}
2021-01-25 16:39:40,090 - pyswarms.single.local_best - INFO - Optimization finished | best cost: 818.1696522990154, best pos: [1.44276785e+00 9.01872287e-01 1.26096375e+02 2.23855099e-01
 1.56100417e-05 1.60553408e-05 1.27940778e-07]
2021-01-25 16:39:40,124 - pyswarms.single.local_best - INFO - Optimize for 500 iters with {'c1': 0.1, 'c2': 0.3, 'w': 0.9, 'k': 5, 'p': 2}
2021-01-25 16:40:07,592 - pyswarms.single.local_best - INFO - Optimization finished | best cost: 867.3428144801603, best pos: [1.06343987e+00 6.88511875e-01 1.24240244e+02 4.01539567e-01
 2.29857353e-05 1.73613392e-06 2.22540362e-06]
2021-01-25 16:40:07,624 - pyswarms.single.local_best - INFO - Optimize for 500 iters with {'c1': 0.1, 'c2': 0.3, 'w': 0.9, 'k': 5, 'p': 2}
2021-01-25 16:40:35,853 - pyswarms.single.local_best - INFO - Optimization finished | best cost: 868.5566375997631, best pos: [8.28299368e-01 5.56956286e-01 1.24371264e+02 5.75490689e-01
 1.83580582e-05 1.52803523e-05 3.42758888e-07]
2021-01-25 16:40:35,888 - pyswarms.single.local_best - INFO - Optimize for 500 iters with {'c1': 0.1, 'c2': 0.3, 'w': 0.9, 'k': 5, 'p': 2}
2021-01-25 16:41:04,368 - pyswarms.single.local_best - INFO - Optimization finished | best cost: 849.0819324651786, best pos: [1.68295678e+00 1.14377924e+00 1.23958823e+02 1.43552694e-01
 1.72075673e-05 1.91881100e-05 1.56459466e-06]
2021-01-25 16:41:04,401 - pyswarms.single.local_best - INFO - Optimize for 500 iters with {'c1': 0.1, 'c2': 0.3, 'w': 0.9, 'k': 5, 'p': 2}
2021-01-25 16:41:31,446 - pyswarms.single.local_best - INFO - Optimization finished | best cost: 877.3813019094084, best pos: [1.35761203e+00 8.59021064e-01 1.24574150e+02 2.53057670e-01
 2.16064602e-05 1.17494355e-05 1.97786638e-07]
2021-01-25 16:41:31,479 - pyswarms.single.local_best - INFO - Optimize for 500 iters with {'c1': 0.1, 'c2': 0.3, 'w': 0.9, 'k': 5, 'p': 2}
2021-01-25 16:42:00,957 - pyswarms.single.local_best - INFO - Optimization finished | best cost: 937.1584735611116, best pos: [1.16763261e+00 8.48381283e-01 1.22460059e+02 3.21165286e-01
 2.26668483e-05 1.23948542e-05 2.25195172e-06]
2021-01-25 16:42:00,999 - pyswarms.single.local_best - INFO - Optimize for 500 iters with {'c1': 0.1, 'c2': 0.3, 'w': 0.9, 'k': 5, 'p': 2}
2021-01-25 16:42:29,312 - pyswarms.single.local_best - INFO - Optimization finished | best cost: 868.4029025656639, best pos: [8.82780456e-01 6.28528947e-01 1.25914992e+02 5.10933066e-01
 1.24322955e-05 1.94498687e-05 7.52161744e-07]
2021-01-25 16:42:29,347 - pyswarms.single.local_best - INFO - Optimize for 500 iters with {'c1': 0.1, 'c2': 0.3, 'w': 0.9, 'k': 5, 'p': 2}
2021-01-25 16:42:56,305 - pyswarms.single.local_best - INFO - Optimization finished | best cost: 889.2631293575979, best pos: [1.54199876e+00 9.59765359e-01 1.25424127e+02 1.92222469e-01
 1.32483990e-05 1.07931155e-05 2.30289602e-06]
2021-01-25 16:42:56,337 - pyswarms.single.local_best - INFO - Optimize for 500 iters with {'c1': 0.1, 'c2': 0.3, 'w': 0.9, 'k': 5, 'p': 2}
2021-01-25 16:43:24,917 - pyswarms.single.local_best - INFO - Optimization finished | best cost: 859.3868359511116, best pos: [1.38723314e+00 8.82376057e-01 1.26414325e+02 2.23657976e-01
 2.24631965e-05 4.76827530e-06 3.78792088e-06]
2021-01-25 16:43:24,950 - pyswarms.single.local_best - INFO - Optimize for 500 iters with {'c1': 0.1, 'c2': 0.3, 'w': 0.9, 'k': 5, 'p': 2}
2021-01-25 16:43:52,274 - pyswarms.single.local_best - INFO - Optimization finished | best cost: 855.3707653205704, best pos: [1.60211389e+00 1.01655632e+00 1.26424734e+02 1.61040644e-01
 1.28390550e-05 1.01767637e-05 4.17701921e-06]
2021-01-25 16:43:52,307 - pyswarms.single.local_best - INFO - Optimize for 500 iters with {'c1': 0.1, 'c2': 0.3, 'w': 0.9, 'k': 5, 'p': 2}
2021-01-25 16:44:19,762 - pyswarms.single.local_best - INFO - Optimization finished | best cost: 871.2169771625711, best pos: [1.32912168e+00 9.11445233e-01 1.24936793e+02 2.57759008e-01
 1.39670803e-05 1.08531603e-05 2.67380470e-06]
2021-01-25 16:44:19,799 - pyswarms.single.local_best - INFO - Optimize for 500 iters with {'c1': 0.1, 'c2': 0.3, 'w': 0.9, 'k': 5, 'p': 2}
2021-01-25 16:44:47,813 - pyswarms.single.local_best - INFO - Optimization finished | best cost: 889.9416087626148, best pos: [1.35565119e+00 9.39076498e-01 1.25938234e+02 2.45791144e-01
 1.52221568e-05 1.59068614e-05 4.89866719e-07]
2021-01-25 16:44:47,848 - pyswarms.single.local_best - INFO - Optimize for 500 iters with {'c1': 0.1, 'c2': 0.3, 'w': 0.9, 'k': 5, 'p': 2}
2021-01-25 16:45:15,224 - pyswarms.single.local_best - INFO - Optimization finished | best cost: 879.5238995511562, best pos: [1.61667780e+00 1.13158527e+00 1.24500712e+02 1.46035923e-01
 2.30107054e-05 1.66041530e-05 3.37281754e-06]
2021-01-25 16:45:15,258 - pyswarms.single.local_best - INFO - Optimize for 500 iters with {'c1': 0.1, 'c2': 0.3, 'w': 0.9, 'k': 5, 'p': 2}
2021-01-25 16:45:43,230 - pyswarms.single.local_best - INFO - Optimization finished | best cost: 822.2701590779961, best pos: [1.22377077e+00 7.92781603e-01 1.26683473e+02 2.94685199e-01
 2.38573654e-05 1.18747740e-05 4.14534518e-07]
2021-01-25 16:45:43,263 - pyswarms.single.local_best - INFO - Optimize for 500 iters with {'c1': 0.1, 'c2': 0.3, 'w': 0.9, 'k': 5, 'p': 2}
2021-01-25 16:46:11,639 - pyswarms.single.local_best - INFO - Optimization finished | best cost: 856.4765701093932, best pos: [1.21427306e+00 8.32751297e-01 1.22988578e+02 3.11688111e-01
 1.10336823e-05 2.24588212e-05 6.58057696e-07]
2021-01-25 16:46:11,672 - pyswarms.single.local_best - INFO - Optimize for 500 iters with {'c1': 0.1, 'c2': 0.3, 'w': 0.9, 'k': 5, 'p': 2}
2021-01-25 16:46:40,422 - pyswarms.single.local_best - INFO - Optimization finished | best cost: 857.2044356512197, best pos: [1.32302564e+00 8.56069011e-01 1.25327420e+02 2.56520673e-01
 2.37463344e-05 7.58991904e-06 1.86760493e-06]
2021-01-25 16:46:40,454 - pyswarms.single.local_best - INFO - Optimize for 500 iters with {'c1': 0.1, 'c2': 0.3, 'w': 0.9, 'k': 5, 'p': 2}
2021-01-25 16:47:08,350 - pyswarms.single.local_best - INFO - Optimization finished | best cost: 883.3045765963369, best pos: [1.59378927e+00 9.83330519e-01 1.25922422e+02 1.60132238e-01
 3.99336695e-06 4.31381342e-06 7.80466214e-06]
2021-01-25 16:47:08,383 - pyswarms.single.local_best - INFO - Optimize for 500 iters with {'c1': 0.1, 'c2': 0.3, 'w': 0.9, 'k': 5, 'p': 2}
2021-01-25 16:47:36,307 - pyswarms.single.local_best - INFO - Optimization finished | best cost: 862.6355881228528, best pos: [1.53155050e+00 1.04567702e+00 1.23778588e+02 1.99545396e-01
 1.37279270e-05 1.60936577e-05 3.18955329e-07]
2021-01-25 16:47:36,344 - pyswarms.single.local_best - INFO - Optimize for 500 iters with {'c1': 0.1, 'c2': 0.3, 'w': 0.9, 'k': 5, 'p': 2}
2021-01-25 16:48:02,067 - pyswarms.single.local_best - INFO - Optimization finished | best cost: 440.55850216171837, best pos: [7.47031947e-01 1.82220480e+00 1.40227110e+02 6.84189437e-01
 1.55172751e-05 2.09410633e-06 1.93194362e-06]
2021-01-25 16:48:02,101 - pyswarms.single.local_best - INFO - Optimize for 500 iters with {'c1': 0.1, 'c2': 0.3, 'w': 0.9, 'k': 5, 'p': 2}
2021-01-25 16:48:27,683 - pyswarms.single.local_best - INFO - Optimization finished | best cost: 461.4832041458168, best pos: [8.40824933e-01 1.75079767e+00 1.16358119e+02 2.48557226e-01
 2.01471545e-05 3.37320985e-06 1.79389979e-05]
2021-01-25 16:48:27,715 - pyswarms.single.local_best - INFO - Optimize for 500 iters with {'c1': 0.1, 'c2': 0.3, 'w': 0.9, 'k': 5, 'p': 2}
2021-01-25 16:48:52,359 - pyswarms.single.local_best - INFO - Optimization finished | best cost: 431.7713335893822, best pos: [7.69209151e-01 1.93699799e+00 1.39057299e+02 6.20028048e-01
 1.70210643e-05 2.76971507e-06 3.64287774e-06]
2021-01-25 16:48:52,394 - pyswarms.single.local_best - INFO - Optimize for 500 iters with {'c1': 0.1, 'c2': 0.3, 'w': 0.9, 'k': 5, 'p': 2}
2021-01-25 16:49:16,528 - pyswarms.single.local_best - INFO - Optimization finished | best cost: 415.2858020484984, best pos: [7.48769654e-01 1.76218486e+00 1.40307631e+02 6.48478051e-01
 1.49195191e-05 9.09228495e-06 3.25965358e-06]
2021-01-25 16:49:16,564 - pyswarms.single.local_best - INFO - Optimize for 500 iters with {'c1': 0.1, 'c2': 0.3, 'w': 0.9, 'k': 5, 'p': 2}
2021-01-25 16:49:40,786 - pyswarms.single.local_best - INFO - Optimization finished | best cost: 474.42457378467475, best pos: [1.10842488e+00 1.97418661e+00 1.39939424e+02 3.87454656e-01
 1.15239930e-05 5.66201653e-06 7.22923462e-07]
2021-01-25 16:49:40,821 - pyswarms.single.local_best - INFO - Optimize for 500 iters with {'c1': 0.1, 'c2': 0.3, 'w': 0.9, 'k': 5, 'p': 2}
2021-01-25 16:50:06,173 - pyswarms.single.local_best - INFO - Optimization finished | best cost: 431.4108553906815, best pos: [9.42402943e-01 1.99511092e+00 1.38744907e+02 4.54398807e-01
 1.35583881e-05 8.22588227e-06 2.35228771e-06]
2021-01-25 16:50:06,207 - pyswarms.single.local_best - INFO - Optimize for 500 iters with {'c1': 0.1, 'c2': 0.3, 'w': 0.9, 'k': 5, 'p': 2}
2021-01-25 16:50:30,460 - pyswarms.single.local_best - INFO - Optimization finished | best cost: 433.3120613455791, best pos: [7.91485801e-01 1.98315108e+00 1.38801030e+02 5.75498890e-01
 7.86771627e-06 3.42579362e-06 8.59749055e-06]
2021-01-25 16:50:30,494 - pyswarms.single.local_best - INFO - Optimize for 500 iters with {'c1': 0.1, 'c2': 0.3, 'w': 0.9, 'k': 5, 'p': 2}
2021-01-25 16:50:55,339 - pyswarms.single.local_best - INFO - Optimization finished | best cost: 491.14653538979155, best pos: [9.39329866e-01 1.80956880e+00 1.37954712e+02 4.49605230e-01
 1.30808980e-05 1.18795289e-05 1.46154605e-06]
2021-01-25 16:50:55,373 - pyswarms.single.local_best - INFO - Optimize for 500 iters with {'c1': 0.1, 'c2': 0.3, 'w': 0.9, 'k': 5, 'p': 2}
2021-01-25 16:51:20,394 - pyswarms.single.local_best - INFO - Optimization finished | best cost: 435.01246022881134, best pos: [8.46513330e-01 1.59664984e+00 1.37722062e+02 5.51530272e-01
 1.02067782e-05 9.72876754e-06 5.75935926e-07]
2021-01-25 16:51:20,421 - pyswarms.single.local_best - INFO - Optimize for 500 iters with {'c1': 0.1, 'c2': 0.3, 'w': 0.9, 'k': 5, 'p': 2}
2021-01-25 16:51:45,449 - pyswarms.single.local_best - INFO - Optimization finished | best cost: 403.97249635848596, best pos: [1.00087777e+00 1.97328630e+00 1.38319670e+02 4.18476772e-01
 5.93831967e-06 8.53529351e-06 4.24737483e-06]
2021-01-25 16:51:45,483 - pyswarms.single.local_best - INFO - Optimize for 500 iters with {'c1': 0.1, 'c2': 0.3, 'w': 0.9, 'k': 5, 'p': 2}
2021-01-25 16:52:11,006 - pyswarms.single.local_best - INFO - Optimization finished | best cost: 430.4560835430126, best pos: [7.33752592e-01 1.85329148e+00 1.39105839e+02 6.51627351e-01
 2.00880675e-05 7.68024857e-06 9.85022546e-08]
2021-01-25 16:52:11,041 - pyswarms.single.local_best - INFO - Optimize for 500 iters with {'c1': 0.1, 'c2': 0.3, 'w': 0.9, 'k': 5, 'p': 2}
2021-01-25 16:52:36,214 - pyswarms.single.local_best - INFO - Optimization finished | best cost: 425.02159023818433, best pos: [7.54940960e-01 1.88385851e+00 1.40208470e+02 6.81198349e-01
 8.34276989e-06 8.36227325e-06 1.03718577e-06]
2021-01-25 16:52:36,248 - pyswarms.single.local_best - INFO - Optimize for 500 iters with {'c1': 0.1, 'c2': 0.3, 'w': 0.9, 'k': 5, 'p': 2}
2021-01-25 16:53:00,730 - pyswarms.single.local_best - INFO - Optimization finished | best cost: 405.697048955169, best pos: [7.72550517e-01 1.55821641e+00 1.39152566e+02 6.47157467e-01
 8.94079913e-06 1.37367631e-06 5.40881072e-06]
2021-01-25 16:53:00,763 - pyswarms.single.local_best - INFO - Optimize for 500 iters with {'c1': 0.1, 'c2': 0.3, 'w': 0.9, 'k': 5, 'p': 2}
2021-01-25 16:53:26,347 - pyswarms.single.local_best - INFO - Optimization finished | best cost: 448.4379837110411, best pos: [1.11895651e+00 1.99409045e+00 1.38682417e+02 3.73627889e-01
 4.93968103e-06 1.09951658e-05 9.73401372e-07]
2021-01-25 16:53:26,381 - pyswarms.single.local_best - INFO - Optimize for 500 iters with {'c1': 0.1, 'c2': 0.3, 'w': 0.9, 'k': 5, 'p': 2}
2021-01-25 16:53:50,541 - pyswarms.single.local_best - INFO - Optimization finished | best cost: 431.8760895971395, best pos: [9.12617177e-01 1.71738928e+00 1.36912643e+02 4.73083080e-01
 1.08674365e-05 1.12382097e-05 1.46349258e-06]
2021-01-25 16:53:50,574 - pyswarms.single.local_best - INFO - Optimize for 500 iters with {'c1': 0.1, 'c2': 0.3, 'w': 0.9, 'k': 5, 'p': 2}
2021-01-25 16:54:14,421 - pyswarms.single.local_best - INFO - Optimization finished | best cost: 421.0908182034541, best pos: [7.37365733e-01 1.95872558e+00 1.39430667e+02 6.40780442e-01
 8.70511886e-06 9.90454596e-06 4.17400336e-06]
2021-01-25 16:54:14,455 - pyswarms.single.local_best - INFO - Optimize for 500 iters with {'c1': 0.1, 'c2': 0.3, 'w': 0.9, 'k': 5, 'p': 2}
2021-01-25 16:54:38,275 - pyswarms.single.local_best - INFO - Optimization finished | best cost: 464.8253968674341, best pos: [7.59518306e-01 1.94322851e+00 1.39430632e+02 6.37734068e-01
 1.03054152e-05 2.06021136e-06 6.71337971e-06]
2021-01-25 16:54:38,312 - pyswarms.single.local_best - INFO - Optimize for 500 iters with {'c1': 0.1, 'c2': 0.3, 'w': 0.9, 'k': 5, 'p': 2}
2021-01-25 16:55:02,522 - pyswarms.single.local_best - INFO - Optimization finished | best cost: 406.72818928741594, best pos: [7.64262255e-01 1.81142101e+00 1.40419761e+02 6.89353045e-01
 1.18173709e-05 1.70643172e-07 2.07988995e-06]
2021-01-25 16:55:02,553 - pyswarms.single.local_best - INFO - Optimize for 500 iters with {'c1': 0.1, 'c2': 0.3, 'w': 0.9, 'k': 5, 'p': 2}
2021-01-25 16:55:27,062 - pyswarms.single.local_best - INFO - Optimization finished | best cost: 451.9037067234407, best pos: [9.21598462e-01 1.75930905e+00 1.38328204e+02 5.01686716e-01
 1.02618624e-05 3.04911552e-06 2.92868644e-06]
2021-01-25 16:55:27,094 - pyswarms.single.local_best - INFO - Optimize for 500 iters with {'c1': 0.1, 'c2': 0.3, 'w': 0.9, 'k': 5, 'p': 2}
2021-01-25 16:55:51,440 - pyswarms.single.local_best - INFO - Optimization finished | best cost: 435.8813097129057, best pos: [7.74314790e-01 1.92333708e+00 1.40733203e+02 6.25263734e-01
 1.89081300e-05 6.10558215e-06 7.75921692e-07]
2021-01-25 16:55:51,474 - pyswarms.single.local_best - INFO - Optimize for 500 iters with {'c1': 0.1, 'c2': 0.3, 'w': 0.9, 'k': 5, 'p': 2}
2021-01-25 16:56:15,303 - pyswarms.single.local_best - INFO - Optimization finished | best cost: 490.3365796704225, best pos: [7.67483392e-01 1.40876970e+00 1.36935673e+02 6.00235105e-01
 2.01496479e-05 3.33437125e-06 4.36531635e-06]
2021-01-25 16:56:15,337 - pyswarms.single.local_best - INFO - Optimize for 500 iters with {'c1': 0.1, 'c2': 0.3, 'w': 0.9, 'k': 5, 'p': 2}
2021-01-25 16:56:40,232 - pyswarms.single.local_best - INFO - Optimization finished | best cost: 375.5481502514184, best pos: [8.38481687e-01 1.72016184e+00 1.38867439e+02 5.72745334e-01
 1.17310339e-05 5.12571553e-06 1.25574894e-06]
2021-01-25 16:56:40,264 - pyswarms.single.local_best - INFO - Optimize for 500 iters with {'c1': 0.1, 'c2': 0.3, 'w': 0.9, 'k': 5, 'p': 2}
2021-01-25 16:57:04,380 - pyswarms.single.local_best - INFO - Optimization finished | best cost: 426.3607984538032, best pos: [7.57495650e-01 1.54988943e+00 1.39140448e+02 6.53991477e-01
 2.93663711e-06 9.76786412e-06 5.35929839e-06]
2021-01-25 16:57:04,413 - pyswarms.single.local_best - INFO - Optimize for 500 iters with {'c1': 0.1, 'c2': 0.3, 'w': 0.9, 'k': 5, 'p': 2}
2021-01-25 16:57:29,984 - pyswarms.single.local_best - INFO - Optimization finished | best cost: 418.8041812598695, best pos: [7.80186749e-01 1.84073875e+00 1.39587644e+02 6.53376780e-01
 6.30748043e-06 3.34509839e-06 3.82153415e-06]
2021-01-25 16:57:30,019 - pyswarms.single.local_best - INFO - Optimize for 500 iters with {'c1': 0.1, 'c2': 0.3, 'w': 0.9, 'k': 5, 'p': 2}
2021-01-25 16:57:53,946 - pyswarms.single.local_best - INFO - Optimization finished | best cost: 451.0959551315198, best pos: [7.24110259e-01 1.96124111e+00 1.39021896e+02 6.36402075e-01
 1.54725898e-05 8.83128116e-06 5.50510881e-06]
2021-01-25 16:57:53,980 - pyswarms.single.local_best - INFO - Optimize for 500 iters with {'c1': 0.1, 'c2': 0.3, 'w': 0.9, 'k': 5, 'p': 2}
2021-01-25 16:58:18,207 - pyswarms.single.local_best - INFO - Optimization finished | best cost: 451.7674649349003, best pos: [8.18362423e-01 1.80662444e+00 1.40258416e+02 6.12576295e-01
 7.81169645e-06 5.23079533e-06 3.69615085e-06]
2021-01-25 16:58:18,242 - pyswarms.single.local_best - INFO - Optimize for 500 iters with {'c1': 0.1, 'c2': 0.3, 'w': 0.9, 'k': 5, 'p': 2}
2021-01-25 16:58:42,640 - pyswarms.single.local_best - INFO - Optimization finished | best cost: 446.0421668321374, best pos: [7.63941412e-01 1.63028982e+00 1.37963947e+02 6.17567548e-01
 1.12913542e-05 5.72464871e-06 5.12970919e-06]
2021-01-25 16:58:42,674 - pyswarms.single.local_best - INFO - Optimize for 500 iters with {'c1': 0.1, 'c2': 0.3, 'w': 0.9, 'k': 5, 'p': 2}
2021-01-25 16:59:07,801 - pyswarms.single.local_best - INFO - Optimization finished | best cost: 440.86214496625297, best pos: [9.39985127e-01 1.88684231e+00 1.38978052e+02 4.91192940e-01
 7.15236842e-06 9.08816350e-06 8.32362330e-07]
2021-01-25 16:59:07,835 - pyswarms.single.local_best - INFO - Optimize for 500 iters with {'c1': 0.1, 'c2': 0.3, 'w': 0.9, 'k': 5, 'p': 2}
2021-01-25 16:59:30,527 - pyswarms.single.local_best - INFO - Optimization finished | best cost: 422.79338916386735, best pos: [7.46202652e-01 1.90201200e+00 1.39350294e+02 6.22475615e-01
 1.21572302e-05 2.89535003e-06 8.51665275e-06]
2021-01-25 16:59:30,558 - pyswarms.single.local_best - INFO - Optimize for 500 iters with {'c1': 0.1, 'c2': 0.3, 'w': 0.9, 'k': 5, 'p': 2}
2021-01-25 16:59:53,573 - pyswarms.single.local_best - INFO - Optimization finished | best cost: 457.2309905550599, best pos: [8.16889462e-01 1.73603014e+00 1.38875682e+02 5.86103201e-01
 1.64063221e-05 1.51632415e-06 3.07670939e-06]
2021-01-25 16:59:53,606 - pyswarms.single.local_best - INFO - Optimize for 500 iters with {'c1': 0.1, 'c2': 0.3, 'w': 0.9, 'k': 5, 'p': 2}
2021-01-25 17:00:17,820 - pyswarms.single.local_best - INFO - Optimization finished | best cost: 443.8741594465294, best pos: [7.80631307e-01 1.95177221e+00 1.40185569e+02 5.95003816e-01
 5.24827276e-06 7.61982195e-06 9.45887503e-06]
2021-01-25 17:00:17,855 - pyswarms.single.local_best - INFO - Optimize for 500 iters with {'c1': 0.1, 'c2': 0.3, 'w': 0.9, 'k': 5, 'p': 2}
2021-01-25 17:00:41,737 - pyswarms.single.local_best - INFO - Optimization finished | best cost: 472.86124759880914, best pos: [9.03815460e-01 1.62507922e+00 1.40768930e+02 5.72124666e-01
 9.59869067e-06 1.54480230e-06 1.19787824e-06]
2021-01-25 17:00:41,779 - pyswarms.single.local_best - INFO - Optimize for 500 iters with {'c1': 0.1, 'c2': 0.3, 'w': 0.9, 'k': 5, 'p': 2}
2021-01-25 17:01:07,588 - pyswarms.single.local_best - INFO - Optimization finished | best cost: 434.54748434252826, best pos: [9.41257380e-01 1.97754427e+00 1.38127295e+02 4.48992911e-01
 6.50618352e-06 3.42459334e-06 7.62220489e-06]
2021-01-25 17:01:07,620 - pyswarms.single.local_best - INFO - Optimize for 500 iters with {'c1': 0.1, 'c2': 0.3, 'w': 0.9, 'k': 5, 'p': 2}
2021-01-25 17:01:32,050 - pyswarms.single.local_best - INFO - Optimization finished | best cost: 462.9024988071993, best pos: [1.02735833e+00 1.73633843e+00 1.36846075e+02 4.26737191e-01
 6.75490214e-06 3.98320856e-06 2.72941923e-06]
2021-01-25 17:01:32,085 - pyswarms.single.local_best - INFO - Optimize for 500 iters with {'c1': 0.1, 'c2': 0.3, 'w': 0.9, 'k': 5, 'p': 2}
2021-01-25 17:01:56,252 - pyswarms.single.local_best - INFO - Optimization finished | best cost: 420.71081245647724, best pos: [9.41504747e-01 1.99875338e+00 1.37877639e+02 4.29323798e-01
 1.82860223e-05 1.41512364e-05 1.25210729e-06]
2021-01-25 17:01:56,286 - pyswarms.single.local_best - INFO - Optimize for 500 iters with {'c1': 0.1, 'c2': 0.3, 'w': 0.9, 'k': 5, 'p': 2}
2021-01-25 17:02:21,572 - pyswarms.single.local_best - INFO - Optimization finished | best cost: 448.24496942955557, best pos: [8.90195843e-01 1.90678457e+00 1.38382435e+02 5.15253817e-01
 9.53447156e-06 8.62976946e-06 1.80157504e-06]
2021-01-25 17:02:21,603 - pyswarms.single.local_best - INFO - Optimize for 500 iters with {'c1': 0.1, 'c2': 0.3, 'w': 0.9, 'k': 5, 'p': 2}
2021-01-25 17:02:46,210 - pyswarms.single.local_best - INFO - Optimization finished | best cost: 456.954473515827, best pos: [9.96423383e-01 1.94555836e+00 1.37470930e+02 4.33451909e-01
 1.03845405e-05 9.35394879e-06 1.06299730e-07]
2021-01-25 17:02:46,239 - pyswarms.single.local_best - INFO - Optimize for 500 iters with {'c1': 0.1, 'c2': 0.3, 'w': 0.9, 'k': 5, 'p': 2}
2021-01-25 17:03:10,538 - pyswarms.single.local_best - INFO - Optimization finished | best cost: 447.16482009868594, best pos: [6.97030102e-01 1.68021365e+00 1.38979111e+02 6.97442402e-01
 1.50747651e-05 8.80696861e-06 3.51210900e-06]
2021-01-25 17:03:10,566 - pyswarms.single.local_best - INFO - Optimize for 500 iters with {'c1': 0.1, 'c2': 0.3, 'w': 0.9, 'k': 5, 'p': 2}
2021-01-25 17:03:34,199 - pyswarms.single.local_best - INFO - Optimization finished | best cost: 446.9702622717494, best pos: [9.97355764e-01 1.91887511e+00 1.37740335e+02 4.26685095e-01
 1.81450693e-05 1.29447322e-06 1.40351080e-06]
2021-01-25 17:03:34,234 - pyswarms.single.local_best - INFO - Optimize for 500 iters with {'c1': 0.1, 'c2': 0.3, 'w': 0.9, 'k': 5, 'p': 2}
2021-01-25 17:03:59,579 - pyswarms.single.local_best - INFO - Optimization finished | best cost: 493.94331564404524, best pos: [9.31066519e-01 1.93154528e+00 1.40565314e+02 5.18208497e-01
 1.10085712e-05 3.22523831e-07 1.98348332e-06]
2021-01-25 17:03:59,612 - pyswarms.single.local_best - INFO - Optimize for 500 iters with {'c1': 0.1, 'c2': 0.3, 'w': 0.9, 'k': 5, 'p': 2}
2021-01-25 17:04:23,919 - pyswarms.single.local_best - INFO - Optimization finished | best cost: 440.09461176262676, best pos: [8.06640985e-01 1.52245650e+00 1.37684973e+02 5.90940807e-01
 1.32432025e-05 7.26134064e-06 8.11189316e-07]
2021-01-25 17:04:23,952 - pyswarms.single.local_best - INFO - Optimize for 500 iters with {'c1': 0.1, 'c2': 0.3, 'w': 0.9, 'k': 5, 'p': 2}
2021-01-25 17:04:48,283 - pyswarms.single.local_best - INFO - Optimization finished | best cost: 456.4652282572021, best pos: [7.38585261e-01 1.95111035e+00 1.39221083e+02 6.12325703e-01
 1.80891423e-05 1.87210018e-05 4.83919068e-07]
2021-01-25 17:04:48,315 - pyswarms.single.local_best - INFO - Optimize for 500 iters with {'c1': 0.1, 'c2': 0.3, 'w': 0.9, 'k': 5, 'p': 2}
2021-01-25 17:05:12,795 - pyswarms.single.local_best - INFO - Optimization finished | best cost: 480.3347394252589, best pos: [8.86632654e-01 1.87004256e+00 1.14428113e+02 2.01244020e-01
 1.90537857e-05 6.34417373e-06 1.81986687e-05]
2021-01-25 17:05:12,829 - pyswarms.single.local_best - INFO - Optimize for 500 iters with {'c1': 0.1, 'c2': 0.3, 'w': 0.9, 'k': 5, 'p': 2}
2021-01-25 17:05:37,731 - pyswarms.single.local_best - INFO - Optimization finished | best cost: 431.3904690734185, best pos: [9.70792795e-01 1.93289596e+00 1.39083668e+02 4.52623662e-01
 8.41046703e-06 9.95535983e-06 1.44647205e-06]
2021-01-25 17:05:37,766 - pyswarms.single.local_best - INFO - Optimize for 500 iters with {'c1': 0.1, 'c2': 0.3, 'w': 0.9, 'k': 5, 'p': 2}
2021-01-25 17:06:03,166 - pyswarms.single.local_best - INFO - Optimization finished | best cost: 417.9776595293659, best pos: [7.26106701e-01 1.41881762e+00 1.37931254e+02 6.81013736e-01
 5.94894618e-06 1.43376775e-05 5.51681645e-07]
2021-01-25 17:06:03,195 - pyswarms.single.local_best - INFO - Optimize for 500 iters with {'c1': 0.1, 'c2': 0.3, 'w': 0.9, 'k': 5, 'p': 2}
2021-01-25 17:06:27,247 - pyswarms.single.local_best - INFO - Optimization finished | best cost: 413.90426976188246, best pos: [8.82690440e-01 1.99016465e+00 1.39102788e+02 4.98209892e-01
 1.71441857e-05 9.49774840e-06 1.48840906e-06]
2021-01-25 17:06:27,282 - pyswarms.single.local_best - INFO - Optimize for 500 iters with {'c1': 0.1, 'c2': 0.3, 'w': 0.9, 'k': 5, 'p': 2}
2021-01-25 17:06:53,107 - pyswarms.single.local_best - INFO - Optimization finished | best cost: 424.52652342661503, best pos: [1.11502625e+00 1.53774524e+00 1.36919810e+02 3.79476855e-01
 2.03429690e-06 3.15630421e-06 4.54769173e-06]
2021-01-25 17:06:53,150 - pyswarms.single.local_best - INFO - Optimize for 500 iters with {'c1': 0.1, 'c2': 0.3, 'w': 0.9, 'k': 5, 'p': 2}
2021-01-25 17:07:18,476 - pyswarms.single.local_best - INFO - Optimization finished | best cost: 480.6288906279524, best pos: [9.57149727e-01 1.92436616e+00 1.39281730e+02 4.82598702e-01
 2.44421806e-06 1.07062579e-05 1.31278242e-06]
2021-01-25 17:07:18,512 - pyswarms.single.local_best - INFO - Optimize for 500 iters with {'c1': 0.1, 'c2': 0.3, 'w': 0.9, 'k': 5, 'p': 2}
2021-01-25 17:07:43,532 - pyswarms.single.local_best - INFO - Optimization finished | best cost: 436.2561103063267, best pos: [6.93056211e-01 1.62415138e+00 1.38470158e+02 6.80529364e-01
 1.46936876e-05 8.36948618e-06 6.53861406e-06]
2021-01-25 17:07:43,563 - pyswarms.single.local_best - INFO - Optimize for 500 iters with {'c1': 0.1, 'c2': 0.3, 'w': 0.9, 'k': 5, 'p': 2}
2021-01-25 17:08:08,931 - pyswarms.single.local_best - INFO - Optimization finished | best cost: 412.7199576440953, best pos: [8.98455763e-01 1.92791805e+00 1.39719739e+02 5.16539776e-01
 1.90529727e-05 1.23725414e-06 1.11134347e-06]
2021-01-25 17:08:08,965 - pyswarms.single.local_best - INFO - Optimize for 500 iters with {'c1': 0.1, 'c2': 0.3, 'w': 0.9, 'k': 5, 'p': 2}
2021-01-25 17:08:33,237 - pyswarms.single.local_best - INFO - Optimization finished | best cost: 445.82219346190925, best pos: [7.72867624e-01 1.68565919e+00 1.39440627e+02 6.61599562e-01
 1.17466680e-05 4.91140609e-06 3.03521763e-07]
2021-01-25 17:08:33,272 - pyswarms.single.local_best - INFO - Optimize for 500 iters with {'c1': 0.1, 'c2': 0.3, 'w': 0.9, 'k': 5, 'p': 2}
2021-01-25 17:08:58,434 - pyswarms.single.local_best - INFO - Optimization finished | best cost: 469.98667662557887, best pos: [8.14175853e-01 1.95364233e+00 1.39068536e+02 5.76439232e-01
 6.01747131e-06 3.65083899e-06 7.18215193e-06]
2021-01-25 17:08:58,467 - pyswarms.single.local_best - INFO - Optimize for 500 iters with {'c1': 0.1, 'c2': 0.3, 'w': 0.9, 'k': 5, 'p': 2}
2021-01-25 17:09:23,308 - pyswarms.single.local_best - INFO - Optimization finished | best cost: 421.53157758979125, best pos: [8.20967329e-01 1.66973643e+00 1.38135750e+02 5.32607964e-01
 2.06308053e-05 1.01757660e-05 1.76267996e-06]
2021-01-25 17:09:23,348 - pyswarms.single.local_best - INFO - Optimize for 500 iters with {'c1': 0.1, 'c2': 0.3, 'w': 0.9, 'k': 5, 'p': 2}
2021-01-25 17:09:48,417 - pyswarms.single.local_best - INFO - Optimization finished | best cost: 449.51794472813884, best pos: [1.13305644e+00 1.75751440e+00 1.40547315e+02 3.65649075e-01
 1.08356627e-05 7.00706809e-06 1.04785720e-06]
2021-01-25 17:09:48,451 - pyswarms.single.local_best - INFO - Optimize for 500 iters with {'c1': 0.1, 'c2': 0.3, 'w': 0.9, 'k': 5, 'p': 2}
2021-01-25 17:10:13,541 - pyswarms.single.local_best - INFO - Optimization finished | best cost: 507.82332933426005, best pos: [9.93487572e-01 1.76886737e+00 1.37575058e+02 4.28146238e-01
 8.83494193e-06 1.35648323e-05 1.01575147e-06]
2021-01-25 17:10:13,575 - pyswarms.single.local_best - INFO - Optimize for 500 iters with {'c1': 0.1, 'c2': 0.3, 'w': 0.9, 'k': 5, 'p': 2}
2021-01-25 17:10:37,288 - pyswarms.single.local_best - INFO - Optimization finished | best cost: 466.44845636747846, best pos: [7.36082626e-01 1.87975661e+00 1.38779401e+02 6.47629771e-01
 1.98243374e-05 5.99751399e-06 1.22842716e-06]
2021-01-25 17:10:37,323 - pyswarms.single.local_best - INFO - Optimize for 500 iters with {'c1': 0.1, 'c2': 0.3, 'w': 0.9, 'k': 5, 'p': 2}
2021-01-25 17:11:01,670 - pyswarms.single.local_best - INFO - Optimization finished | best cost: 461.94809653918213, best pos: [8.25456566e-01 1.24514267e+00 1.39121826e+02 5.94451546e-01
 1.09017982e-05 3.31546629e-06 4.06172893e-06]
2021-01-25 17:11:01,706 - pyswarms.single.local_best - INFO - Optimize for 500 iters with {'c1': 0.1, 'c2': 0.3, 'w': 0.9, 'k': 5, 'p': 2}
2021-01-25 17:11:26,726 - pyswarms.single.local_best - INFO - Optimization finished | best cost: 461.6537792752474, best pos: [6.00638596e-01 1.16941126e+00 1.17335049e+02 5.07908184e-01
 2.06257708e-05 1.99995269e-05 1.20882393e-05]
2021-01-25 17:11:26,762 - pyswarms.single.local_best - INFO - Optimize for 500 iters with {'c1': 0.1, 'c2': 0.3, 'w': 0.9, 'k': 5, 'p': 2}
2021-01-25 17:11:52,049 - pyswarms.single.local_best - INFO - Optimization finished | best cost: 439.0898200392507, best pos: [9.31373210e-01 1.99200637e+00 1.38293538e+02 4.72414976e-01
 1.66708922e-05 6.06268706e-06 5.76034018e-07]
2021-01-25 17:11:52,084 - pyswarms.single.local_best - INFO - Optimize for 500 iters with {'c1': 0.1, 'c2': 0.3, 'w': 0.9, 'k': 5, 'p': 2}
2021-01-25 17:12:16,191 - pyswarms.single.local_best - INFO - Optimization finished | best cost: 440.8249862907968, best pos: [8.77631735e-01 1.93193789e+00 1.39096933e+02 5.59653197e-01
 1.22938922e-05 3.45188006e-06 5.06744904e-07]
2021-01-25 17:12:16,224 - pyswarms.single.local_best - INFO - Optimize for 500 iters with {'c1': 0.1, 'c2': 0.3, 'w': 0.9, 'k': 5, 'p': 2}
2021-01-25 17:12:40,383 - pyswarms.single.local_best - INFO - Optimization finished | best cost: 432.1102407421006, best pos: [7.84419289e-01 1.63361406e+00 1.38408894e+02 6.13001475e-01
 1.57353546e-05 7.30740072e-06 6.93213530e-07]
2021-01-25 17:12:40,417 - pyswarms.single.local_best - INFO - Optimize for 500 iters with {'c1': 0.1, 'c2': 0.3, 'w': 0.9, 'k': 5, 'p': 2}
2021-01-25 17:13:05,052 - pyswarms.single.local_best - INFO - Optimization finished | best cost: 447.79270810821333, best pos: [9.87348661e-01 1.85912146e+00 1.38243648e+02 4.13629551e-01
 9.72031817e-06 1.09784456e-05 4.04626457e-06]
2021-01-25 17:13:05,088 - pyswarms.single.local_best - INFO - Optimize for 500 iters with {'c1': 0.1, 'c2': 0.3, 'w': 0.9, 'k': 5, 'p': 2}
2021-01-25 17:13:29,807 - pyswarms.single.local_best - INFO - Optimization finished | best cost: 402.1544207019572, best pos: [7.33508177e-01 1.55507437e+00 1.39262826e+02 6.87615534e-01
 1.54179803e-05 6.53897083e-07 4.02346738e-06]
2021-01-25 17:13:29,842 - pyswarms.single.local_best - INFO - Optimize for 500 iters with {'c1': 0.1, 'c2': 0.3, 'w': 0.9, 'k': 5, 'p': 2}
2021-01-25 17:13:53,956 - pyswarms.single.local_best - INFO - Optimization finished | best cost: 418.71638005023095, best pos: [7.65845420e-01 1.67474508e+00 1.39885606e+02 6.19005071e-01
 1.80536872e-05 1.04483262e-05 3.05645061e-07]
2021-01-25 17:13:53,994 - pyswarms.single.local_best - INFO - Optimize for 500 iters with {'c1': 0.1, 'c2': 0.3, 'w': 0.9, 'k': 5, 'p': 2}
2021-01-25 17:14:17,592 - pyswarms.single.local_best - INFO - Optimization finished | best cost: 426.37633415504183, best pos: [1.16907388e+00 1.85223693e+00 1.13034329e+02 1.77106073e-01
 2.02002159e-05 1.24911569e-05 3.38914992e-06]
2021-01-25 17:14:17,626 - pyswarms.single.local_best - INFO - Optimize for 500 iters with {'c1': 0.1, 'c2': 0.3, 'w': 0.9, 'k': 5, 'p': 2}
2021-01-25 17:14:41,831 - pyswarms.single.local_best - INFO - Optimization finished | best cost: 477.6574673707149, best pos: [1.11776631e+00 1.86451470e+00 1.37153365e+02 3.50325697e-01
 1.78926252e-05 2.58556165e-06 1.46028888e-06]
2021-01-25 17:14:41,862 - pyswarms.single.local_best - INFO - Optimize for 500 iters with {'c1': 0.1, 'c2': 0.3, 'w': 0.9, 'k': 5, 'p': 2}
2021-01-25 17:15:06,503 - pyswarms.single.local_best - INFO - Optimization finished | best cost: 448.97395741262346, best pos: [7.60323011e-01 1.81127751e+00 1.37873768e+02 5.77988693e-01
 1.94946372e-05 6.49521822e-06 6.43942518e-06]
2021-01-25 17:15:06,537 - pyswarms.single.local_best - INFO - Optimize for 500 iters with {'c1': 0.1, 'c2': 0.3, 'w': 0.9, 'k': 5, 'p': 2}
2021-01-25 17:15:32,079 - pyswarms.single.local_best - INFO - Optimization finished | best cost: 447.9586131267961, best pos: [7.59434003e-01 1.51996812e+00 1.15917716e+02 3.35449777e-01
 2.03538128e-05 1.15316110e-05 1.04867959e-05]
2021-01-25 17:15:32,117 - pyswarms.single.local_best - INFO - Optimize for 500 iters with {'c1': 0.1, 'c2': 0.3, 'w': 0.9, 'k': 5, 'p': 2}
2021-01-25 17:15:56,531 - pyswarms.single.local_best - INFO - Optimization finished | best cost: 463.9541271213034, best pos: [1.22222892e+00 1.76881519e+00 1.37116494e+02 3.40735943e-01
 9.85279260e-06 1.37606579e-06 9.40171422e-07]
2021-01-25 17:15:56,567 - pyswarms.single.local_best - INFO - Optimize for 500 iters with {'c1': 0.1, 'c2': 0.3, 'w': 0.9, 'k': 5, 'p': 2}
2021-01-25 17:16:21,100 - pyswarms.single.local_best - INFO - Optimization finished | best cost: 444.1434201116212, best pos: [9.48679689e-01 1.76688428e+00 1.37927885e+02 4.60442027e-01
 1.57155941e-05 2.90457284e-06 2.34832236e-06]
2021-01-25 17:16:21,135 - pyswarms.single.local_best - INFO - Optimize for 500 iters with {'c1': 0.1, 'c2': 0.3, 'w': 0.9, 'k': 5, 'p': 2}
2021-01-25 17:16:46,340 - pyswarms.single.local_best - INFO - Optimization finished | best cost: 450.2622713301042, best pos: [8.66080430e-01 1.97123520e+00 1.39496566e+02 5.83279867e-01
 4.63042968e-06 1.07694390e-06 4.23925602e-06]
2021-01-25 17:16:46,378 - pyswarms.single.local_best - INFO - Optimize for 500 iters with {'c1': 0.1, 'c2': 0.3, 'w': 0.9, 'k': 5, 'p': 2}
2021-01-25 17:17:10,619 - pyswarms.single.local_best - INFO - Optimization finished | best cost: 449.0746998604234, best pos: [7.62191066e-01 1.42908200e+00 1.40342864e+02 6.81056987e-01
 1.66378099e-05 3.45912058e-06 2.92160663e-07]
2021-01-25 17:17:10,655 - pyswarms.single.local_best - INFO - Optimize for 500 iters with {'c1': 0.1, 'c2': 0.3, 'w': 0.9, 'k': 5, 'p': 2}
2021-01-25 17:17:34,832 - pyswarms.single.local_best - INFO - Optimization finished | best cost: 463.9695185785373, best pos: [7.94871561e-01 1.66803143e+00 1.38449685e+02 6.10930321e-01
 9.30097322e-06 7.16131464e-06 2.95011957e-06]
2021-01-25 17:17:34,865 - pyswarms.single.local_best - INFO - Optimize for 500 iters with {'c1': 0.1, 'c2': 0.3, 'w': 0.9, 'k': 5, 'p': 2}
2021-01-25 17:18:01,134 - pyswarms.single.local_best - INFO - Optimization finished | best cost: 455.67522026753596, best pos: [8.45314415e-01 1.99090976e+00 1.39037478e+02 5.17176460e-01
 1.27284724e-05 1.18215966e-05 4.61417293e-06]
2021-01-25 17:18:01,166 - pyswarms.single.local_best - INFO - Optimize for 500 iters with {'c1': 0.1, 'c2': 0.3, 'w': 0.9, 'k': 5, 'p': 2}
2021-01-25 17:18:26,150 - pyswarms.single.local_best - INFO - Optimization finished | best cost: 428.48440776342784, best pos: [7.74956607e-01 1.85099673e+00 1.39383231e+02 6.24918761e-01
 1.47605491e-05 1.14375407e-06 4.18241335e-06]
2021-01-25 17:18:26,185 - pyswarms.single.local_best - INFO - Optimize for 500 iters with {'c1': 0.1, 'c2': 0.3, 'w': 0.9, 'k': 5, 'p': 2}
2021-01-25 17:18:50,166 - pyswarms.single.local_best - INFO - Optimization finished | best cost: 451.4884063542471, best pos: [7.38315315e-01 1.55408912e+00 1.38365098e+02 6.50250383e-01
 1.46448077e-05 9.33618246e-06 1.86341984e-06]
2021-01-25 17:18:50,202 - pyswarms.single.local_best - INFO - Optimize for 500 iters with {'c1': 0.1, 'c2': 0.3, 'w': 0.9, 'k': 5, 'p': 2}
2021-01-25 17:19:16,170 - pyswarms.single.local_best - INFO - Optimization finished | best cost: 427.49938237757203, best pos: [8.99154612e-01 1.99873847e+00 1.38214044e+02 4.70319622e-01
 1.07797802e-05 2.24510495e-06 7.77485323e-06]
2021-01-25 17:19:16,201 - pyswarms.single.local_best - INFO - Optimize for 500 iters with {'c1': 0.1, 'c2': 0.3, 'w': 0.9, 'k': 5, 'p': 2}
2021-01-25 17:19:40,458 - pyswarms.single.local_best - INFO - Optimization finished | best cost: 404.87871551130934, best pos: [9.83355869e-01 1.90374363e+00 1.39192189e+02 4.52495572e-01
 7.99740121e-06 2.93920071e-06 3.56262171e-06]
2021-01-25 17:19:40,491 - pyswarms.single.local_best - INFO - Optimize for 500 iters with {'c1': 0.1, 'c2': 0.3, 'w': 0.9, 'k': 5, 'p': 2}
2021-01-25 17:20:05,762 - pyswarms.single.local_best - INFO - Optimization finished | best cost: 433.97040113900687, best pos: [8.64280535e-01 1.76739303e+00 1.38991103e+02 5.36109424e-01
 1.88926758e-05 3.34793489e-06 1.58417419e-06]
2021-01-25 17:20:05,797 - pyswarms.single.local_best - INFO - Optimize for 500 iters with {'c1': 0.1, 'c2': 0.3, 'w': 0.9, 'k': 5, 'p': 2}
2021-01-25 17:20:31,318 - pyswarms.single.local_best - INFO - Optimization finished | best cost: 471.02653020437253, best pos: [9.99967580e-01 1.87559887e+00 1.39961960e+02 4.64720870e-01
 6.34188677e-06 1.10257526e-05 4.91219136e-07]
2021-01-25 17:20:31,354 - pyswarms.single.local_best - INFO - Optimize for 500 iters with {'c1': 0.1, 'c2': 0.3, 'w': 0.9, 'k': 5, 'p': 2}
2021-01-25 17:20:55,970 - pyswarms.single.local_best - INFO - Optimization finished | best cost: 435.0388642197736, best pos: [8.61933524e-01 1.79842281e+00 1.38257952e+02 5.72429736e-01
 7.31525622e-06 3.47616487e-06 1.67273714e-06]
2021-01-25 17:20:56,001 - pyswarms.single.local_best - INFO - Optimize for 500 iters with {'c1': 0.1, 'c2': 0.3, 'w': 0.9, 'k': 5, 'p': 2}
2021-01-25 17:21:21,382 - pyswarms.single.local_best - INFO - Optimization finished | best cost: 498.22765803754123, best pos: [8.89533721e-01 1.94050272e+00 1.38376321e+02 4.92941722e-01
 1.40429817e-05 7.24217982e-06 4.35806627e-06]
2021-01-25 17:21:21,416 - pyswarms.single.local_best - INFO - Optimize for 500 iters with {'c1': 0.1, 'c2': 0.3, 'w': 0.9, 'k': 5, 'p': 2}
2021-01-25 17:21:45,867 - pyswarms.single.local_best - INFO - Optimization finished | best cost: 416.4727785001658, best pos: [8.27222917e-01 1.93767774e+00 1.39876234e+02 5.89739977e-01
 7.27239707e-06 7.97505415e-06 2.18387047e-06]
2021-01-25 17:21:45,902 - pyswarms.single.local_best - INFO - Optimize for 500 iters with {'c1': 0.1, 'c2': 0.3, 'w': 0.9, 'k': 5, 'p': 2}
2021-01-25 17:22:10,603 - pyswarms.single.local_best - INFO - Optimization finished | best cost: 450.8024458614514, best pos: [9.44590219e-01 1.97315651e+00 1.38139400e+02 4.17544415e-01
 1.29873514e-05 7.41472037e-06 6.86231212e-06]
2021-01-25 17:22:10,641 - pyswarms.single.local_best - INFO - Optimize for 500 iters with {'c1': 0.1, 'c2': 0.3, 'w': 0.9, 'k': 5, 'p': 2}
2021-01-25 17:22:34,581 - pyswarms.single.local_best - INFO - Optimization finished | best cost: 485.12902534238924, best pos: [8.46088136e-01 1.48304773e+00 1.16089869e+02 3.02916780e-01
 2.04816007e-05 1.11645633e-05 1.29401392e-05]
2021-01-25 17:22:34,617 - pyswarms.single.local_best - INFO - Optimize for 500 iters with {'c1': 0.1, 'c2': 0.3, 'w': 0.9, 'k': 5, 'p': 2}
2021-01-25 17:22:59,114 - pyswarms.single.local_best - INFO - Optimization finished | best cost: 483.58632395272235, best pos: [8.95097888e-01 1.32677877e+00 1.36181984e+02 5.30292761e-01
 9.19864364e-06 2.12640182e-06 3.14844124e-06]
2021-01-25 17:22:59,146 - pyswarms.single.local_best - INFO - Optimize for 500 iters with {'c1': 0.1, 'c2': 0.3, 'w': 0.9, 'k': 5, 'p': 2}
2021-01-25 17:23:23,609 - pyswarms.single.local_best - INFO - Optimization finished | best cost: 442.1185044470226, best pos: [9.18525727e-01 1.99297915e+00 1.38291365e+02 4.55639777e-01
 1.88402843e-05 1.02055596e-05 1.83023747e-06]
2021-01-25 17:23:23,644 - pyswarms.single.local_best - INFO - Optimize for 500 iters with {'c1': 0.1, 'c2': 0.3, 'w': 0.9, 'k': 5, 'p': 2}
2021-01-25 17:23:48,729 - pyswarms.single.local_best - INFO - Optimization finished | best cost: 437.3714729135596, best pos: [7.46898245e-01 1.61033911e+00 1.38499104e+02 6.65792367e-01
 1.47006006e-05 1.99783018e-09 4.11747495e-06]
2021-01-25 17:23:48,764 - pyswarms.single.local_best - INFO - Optimize for 500 iters with {'c1': 0.1, 'c2': 0.3, 'w': 0.9, 'k': 5, 'p': 2}
2021-01-25 17:24:14,563 - pyswarms.single.local_best - INFO - Optimization finished | best cost: 423.9755635269647, best pos: [7.99627156e-01 1.78606781e+00 1.38952348e+02 6.05625324e-01
 1.18242153e-05 6.38521498e-06 2.03894687e-06]
2021-01-25 17:24:14,593 - pyswarms.single.local_best - INFO - Optimize for 500 iters with {'c1': 0.1, 'c2': 0.3, 'w': 0.9, 'k': 5, 'p': 2}
2021-01-25 17:24:39,816 - pyswarms.single.local_best - INFO - Optimization finished | best cost: 449.3673102762239, best pos: [1.06075929e+00 1.97033656e+00 1.38284951e+02 4.07725218e-01
 9.30901824e-06 5.01527292e-08 3.38662910e-06]
2021-01-25 17:24:39,852 - pyswarms.single.local_best - INFO - Optimize for 500 iters with {'c1': 0.1, 'c2': 0.3, 'w': 0.9, 'k': 5, 'p': 2}
2021-01-25 17:25:04,475 - pyswarms.single.local_best - INFO - Optimization finished | best cost: 436.9162771678634, best pos: [8.67310688e-01 1.98087120e+00 1.38487666e+02 5.00599678e-01
 1.20173864e-05 1.12812073e-05 3.25063709e-06]
2021-01-25 17:25:04,510 - pyswarms.single.local_best - INFO - Optimize for 500 iters with {'c1': 0.1, 'c2': 0.3, 'w': 0.9, 'k': 5, 'p': 2}
2021-01-25 17:25:30,013 - pyswarms.single.local_best - INFO - Optimization finished | best cost: 439.5013492985231, best pos: [8.73735916e-01 1.81317597e+00 1.40319570e+02 5.58549268e-01
 1.34768646e-05 4.47770970e-06 7.08029064e-07]
2021-01-25 17:25:30,049 - pyswarms.single.local_best - INFO - Optimize for 500 iters with {'c1': 0.1, 'c2': 0.3, 'w': 0.9, 'k': 5, 'p': 2}
2021-01-25 17:25:54,757 - pyswarms.single.local_best - INFO - Optimization finished | best cost: 460.35748285208655, best pos: [7.80787700e-01 1.99786469e+00 1.38781017e+02 5.81647837e-01
 1.58661957e-05 1.37616850e-05 1.07888245e-06]
2021-01-25 17:25:54,791 - pyswarms.single.local_best - INFO - Optimize for 500 iters with {'c1': 0.1, 'c2': 0.3, 'w': 0.9, 'k': 5, 'p': 2}
2021-01-25 17:26:19,146 - pyswarms.single.local_best - INFO - Optimization finished | best cost: 440.2511217072837, best pos: [7.34422112e-01 1.71729058e+00 1.39770110e+02 6.51066765e-01
 1.22248323e-05 1.35314316e-05 1.99659941e-06]
2021-01-25 17:26:19,182 - pyswarms.single.local_best - INFO - Optimize for 500 iters with {'c1': 0.1, 'c2': 0.3, 'w': 0.9, 'k': 5, 'p': 2}
2021-01-25 17:26:44,304 - pyswarms.single.local_best - INFO - Optimization finished | best cost: 409.9366904611959, best pos: [7.64229780e-01 1.96307075e+00 1.38817463e+02 6.26458934e-01
 1.26505846e-05 5.12622576e-06 2.26322426e-06]
2021-01-25 17:26:44,337 - pyswarms.single.local_best - INFO - Optimize for 500 iters with {'c1': 0.1, 'c2': 0.3, 'w': 0.9, 'k': 5, 'p': 2}
2021-01-25 17:27:08,692 - pyswarms.single.local_best - INFO - Optimization finished | best cost: 463.35111886806067, best pos: [8.75603576e-01 1.66344075e+00 1.15556444e+02 2.53438264e-01
 1.90765298e-05 1.74876166e-05 1.32971444e-05]
2021-01-25 17:27:08,721 - pyswarms.single.local_best - INFO - Optimize for 500 iters with {'c1': 0.1, 'c2': 0.3, 'w': 0.9, 'k': 5, 'p': 2}
2021-01-25 17:27:33,116 - pyswarms.single.local_best - INFO - Optimization finished | best cost: 497.52165275245915, best pos: [7.07000008e-01 1.34126832e+00 1.15657716e+02 3.82391271e-01
 1.85979116e-05 2.65080700e-06 1.94852403e-05]
2021-01-25 17:27:33,151 - pyswarms.single.local_best - INFO - Optimize for 500 iters with {'c1': 0.1, 'c2': 0.3, 'w': 0.9, 'k': 5, 'p': 2}
2021-01-25 17:27:58,477 - pyswarms.single.local_best - INFO - Optimization finished | best cost: 454.75984275448786, best pos: [8.66871811e-01 1.84537411e+00 1.37383361e+02 4.67703376e-01
 1.20895784e-05 4.06189029e-06 1.09799791e-05]
2021-01-25 17:27:58,510 - pyswarms.single.local_best - INFO - Optimize for 500 iters with {'c1': 0.1, 'c2': 0.3, 'w': 0.9, 'k': 5, 'p': 2}
2021-01-25 17:28:22,534 - pyswarms.single.local_best - INFO - Optimization finished | best cost: 421.86715577324526, best pos: [7.38842417e-01 1.79984253e+00 1.38438335e+02 6.06289348e-01
 1.30004933e-05 1.12442733e-05 7.48672032e-06]
2021-01-25 17:28:22,568 - pyswarms.single.local_best - INFO - Optimize for 500 iters with {'c1': 0.1, 'c2': 0.3, 'w': 0.9, 'k': 5, 'p': 2}
2021-01-25 17:28:47,650 - pyswarms.single.local_best - INFO - Optimization finished | best cost: 486.6284309062183, best pos: [7.09856320e-01 1.31290831e+00 1.15817105e+02 4.02828530e-01
 2.05267365e-05 1.19728394e-05 1.10011649e-05]
2021-01-25 17:28:47,696 - pyswarms.single.local_best - INFO - Optimize for 500 iters with {'c1': 0.1, 'c2': 0.3, 'w': 0.9, 'k': 5, 'p': 2}
2021-01-25 17:29:18,164 - pyswarms.single.local_best - INFO - Optimization finished | best cost: 642.5424803254267, best pos: [1.64076931e+00 1.29302265e+00 1.19198044e+02 1.53734252e-01
 1.74779762e-06 1.27279718e-06 2.31077460e-07]
2021-01-25 17:29:18,206 - pyswarms.single.local_best - INFO - Optimize for 500 iters with {'c1': 0.1, 'c2': 0.3, 'w': 0.9, 'k': 5, 'p': 2}
2021-01-25 17:29:48,200 - pyswarms.single.local_best - INFO - Optimization finished | best cost: 632.0226418778007, best pos: [1.97614715e+00 1.44311622e+00 1.13640338e+02 1.08979131e-01
 1.80989646e-06 1.39790328e-06 2.25182976e-09]
2021-01-25 17:29:48,236 - pyswarms.single.local_best - INFO - Optimize for 500 iters with {'c1': 0.1, 'c2': 0.3, 'w': 0.9, 'k': 5, 'p': 2}
2021-01-25 17:30:18,342 - pyswarms.single.local_best - INFO - Optimization finished | best cost: 597.3858120824395, best pos: [1.22888528e+00 8.64862780e-01 1.21238476e+02 3.40346161e-01
 1.86647402e-06 2.06039870e-09 3.96291930e-08]
2021-01-25 17:30:18,377 - pyswarms.single.local_best - INFO - Optimize for 500 iters with {'c1': 0.1, 'c2': 0.3, 'w': 0.9, 'k': 5, 'p': 2}
2021-01-25 17:30:50,071 - pyswarms.single.local_best - INFO - Optimization finished | best cost: 594.9735245986233, best pos: [1.45704843e+00 1.01959298e+00 1.18639316e+02 2.42676834e-01
 8.56153159e-07 6.14539220e-07 2.46489523e-07]
2021-01-25 17:30:50,105 - pyswarms.single.local_best - INFO - Optimize for 500 iters with {'c1': 0.1, 'c2': 0.3, 'w': 0.9, 'k': 5, 'p': 2}
2021-01-25 17:31:19,984 - pyswarms.single.local_best - INFO - Optimization finished | best cost: 602.1940821247607, best pos: [1.87908631e+00 1.37729597e+00 1.17454306e+02 1.22460613e-01
 1.59638097e-06 7.88965649e-07 1.18577402e-07]
2021-01-25 17:31:20,017 - pyswarms.single.local_best - INFO - Optimize for 500 iters with {'c1': 0.1, 'c2': 0.3, 'w': 0.9, 'k': 5, 'p': 2}
2021-01-25 17:31:49,800 - pyswarms.single.local_best - INFO - Optimization finished | best cost: 578.8183690519124, best pos: [1.06727314e+00 7.35458446e-01 1.21161834e+02 4.23488740e-01
 1.00358052e-06 8.53977450e-07 1.87922931e-07]
2021-01-25 17:31:49,835 - pyswarms.single.local_best - INFO - Optimize for 500 iters with {'c1': 0.1, 'c2': 0.3, 'w': 0.9, 'k': 5, 'p': 2}
2021-01-25 17:32:21,535 - pyswarms.single.local_best - INFO - Optimization finished | best cost: 595.0677670068332, best pos: [1.30366307e+00 8.93363332e-01 1.19389619e+02 3.20598529e-01
 3.40571025e-07 3.72422405e-07 2.90680031e-07]
2021-01-25 17:32:21,569 - pyswarms.single.local_best - INFO - Optimize for 500 iters with {'c1': 0.1, 'c2': 0.3, 'w': 0.9, 'k': 5, 'p': 2}
2021-01-25 17:32:51,546 - pyswarms.single.local_best - INFO - Optimization finished | best cost: 635.6367072495995, best pos: [1.62880865e+00 1.15073106e+00 1.15483032e+02 2.02968864e-01
 3.68770275e-07 1.20228295e-07 3.55545088e-07]
2021-01-25 17:32:51,581 - pyswarms.single.local_best - INFO - Optimize for 500 iters with {'c1': 0.1, 'c2': 0.3, 'w': 0.9, 'k': 5, 'p': 2}
2021-01-25 17:33:21,649 - pyswarms.single.local_best - INFO - Optimization finished | best cost: 625.2140493977377, best pos: [1.66431026e+00 1.00763652e+00 1.20447433e+02 1.88561352e-01
 1.82855002e-06 5.38945605e-07 2.33280205e-08]
2021-01-25 17:33:21,686 - pyswarms.single.local_best - INFO - Optimize for 500 iters with {'c1': 0.1, 'c2': 0.3, 'w': 0.9, 'k': 5, 'p': 2}
2021-01-25 17:33:51,229 - pyswarms.single.local_best - INFO - Optimization finished | best cost: 648.6459798742904, best pos: [1.34166863e+00 1.00572584e+00 1.17725654e+02 2.63544246e-01
 1.64419422e-06 1.00197459e-06 2.56521264e-07]
2021-01-25 17:33:51,263 - pyswarms.single.local_best - INFO - Optimize for 500 iters with {'c1': 0.1, 'c2': 0.3, 'w': 0.9, 'k': 5, 'p': 2}
2021-01-25 17:34:20,780 - pyswarms.single.local_best - INFO - Optimization finished | best cost: 637.9729123471097, best pos: [1.00168951e+00 7.18072058e-01 1.21098068e+02 4.57152115e-01
 6.23468452e-08 7.04734913e-07 7.00089691e-07]
2021-01-25 17:34:20,816 - pyswarms.single.local_best - INFO - Optimize for 500 iters with {'c1': 0.1, 'c2': 0.3, 'w': 0.9, 'k': 5, 'p': 2}
2021-01-25 17:34:50,750 - pyswarms.single.local_best - INFO - Optimization finished | best cost: 609.2613670718151, best pos: [9.28265036e-01 6.20821977e-01 1.18300636e+02 5.54546340e-01
 2.03545992e-07 6.23936491e-07 4.74312744e-07]
2021-01-25 17:34:50,783 - pyswarms.single.local_best - INFO - Optimize for 500 iters with {'c1': 0.1, 'c2': 0.3, 'w': 0.9, 'k': 5, 'p': 2}
2021-01-25 17:35:21,085 - pyswarms.single.local_best - INFO - Optimization finished | best cost: 601.7020679848349, best pos: [8.35864110e-01 5.71067232e-01 1.20833657e+02 6.62110949e-01
 7.54736995e-08 5.52666374e-07 3.13348777e-07]
2021-01-25 17:35:21,118 - pyswarms.single.local_best - INFO - Optimize for 500 iters with {'c1': 0.1, 'c2': 0.3, 'w': 0.9, 'k': 5, 'p': 2}
2021-01-25 17:35:51,761 - pyswarms.single.local_best - INFO - Optimization finished | best cost: 571.0555426573374, best pos: [1.33324530e+00 8.90629444e-01 1.19130762e+02 3.00850096e-01
 5.43040463e-07 7.81191099e-07 2.18540833e-07]
2021-01-25 17:35:51,793 - pyswarms.single.local_best - INFO - Optimize for 500 iters with {'c1': 0.1, 'c2': 0.3, 'w': 0.9, 'k': 5, 'p': 2}
2021-01-25 17:36:23,041 - pyswarms.single.local_best - INFO - Optimization finished | best cost: 590.363194909905, best pos: [1.65344687e+00 1.08681508e+00 1.19037660e+02 1.84356797e-01
 4.67724695e-07 1.58113677e-07 4.22489724e-07]
2021-01-25 17:36:23,077 - pyswarms.single.local_best - INFO - Optimize for 500 iters with {'c1': 0.1, 'c2': 0.3, 'w': 0.9, 'k': 5, 'p': 2}
2021-01-25 17:36:55,063 - pyswarms.single.local_best - INFO - Optimization finished | best cost: 576.3267548433618, best pos: [1.58382172e+00 1.10874173e+00 1.20137577e+02 2.08612642e-01
 1.60415389e-07 6.29873255e-07 2.89054736e-07]
2021-01-25 17:36:55,096 - pyswarms.single.local_best - INFO - Optimize for 500 iters with {'c1': 0.1, 'c2': 0.3, 'w': 0.9, 'k': 5, 'p': 2}
2021-01-25 17:37:26,579 - pyswarms.single.local_best - INFO - Optimization finished | best cost: 596.7477091567664, best pos: [1.67772788e+00 1.15586853e+00 1.21489246e+02 1.77229491e-01
 4.07857714e-07 1.08399109e-06 1.81807211e-07]
2021-01-25 17:37:26,614 - pyswarms.single.local_best - INFO - Optimize for 500 iters with {'c1': 0.1, 'c2': 0.3, 'w': 0.9, 'k': 5, 'p': 2}
2021-01-25 17:37:57,494 - pyswarms.single.local_best - INFO - Optimization finished | best cost: 667.1915600767645, best pos: [1.08083110e+00 7.55233909e-01 1.17198715e+02 4.31274208e-01
 5.21263679e-07 1.30824704e-06 9.69958096e-08]
2021-01-25 17:37:57,529 - pyswarms.single.local_best - INFO - Optimize for 500 iters with {'c1': 0.1, 'c2': 0.3, 'w': 0.9, 'k': 5, 'p': 2}
2021-01-25 17:38:28,036 - pyswarms.single.local_best - INFO - Optimization finished | best cost: 574.7033567683409, best pos: [1.74601143e+00 1.14132022e+00 1.16907735e+02 1.80335909e-01
 8.68916894e-07 1.00305638e-06 2.42042220e-08]
2021-01-25 17:38:28,072 - pyswarms.single.local_best - INFO - Optimize for 500 iters with {'c1': 0.1, 'c2': 0.3, 'w': 0.9, 'k': 5, 'p': 2}
2021-01-25 17:38:58,460 - pyswarms.single.local_best - INFO - Optimization finished | best cost: 618.2985921392795, best pos: [1.21549201e+00 8.59611988e-01 1.19179077e+02 3.28723575e-01
 1.53876890e-06 1.37264541e-06 5.71487643e-08]
2021-01-25 17:38:58,493 - pyswarms.single.local_best - INFO - Optimize for 500 iters with {'c1': 0.1, 'c2': 0.3, 'w': 0.9, 'k': 5, 'p': 2}
2021-01-25 17:39:29,954 - pyswarms.single.local_best - INFO - Optimization finished | best cost: 610.8304418740191, best pos: [1.16094671e+00 7.86397261e-01 1.20123655e+02 3.91891826e-01
 2.88382475e-07 7.14636029e-07 2.36375123e-07]
2021-01-25 17:39:29,988 - pyswarms.single.local_best - INFO - Optimize for 500 iters with {'c1': 0.1, 'c2': 0.3, 'w': 0.9, 'k': 5, 'p': 2}
2021-01-25 17:39:59,389 - pyswarms.single.local_best - INFO - Optimization finished | best cost: 610.6805048552665, best pos: [1.34973451e+00 9.88393029e-01 1.22556096e+02 2.61061166e-01
 1.53220732e-06 1.39729984e-06 1.75632070e-08]
2021-01-25 17:39:59,423 - pyswarms.single.local_best - INFO - Optimize for 500 iters with {'c1': 0.1, 'c2': 0.3, 'w': 0.9, 'k': 5, 'p': 2}
2021-01-25 17:40:30,566 - pyswarms.single.local_best - INFO - Optimization finished | best cost: 596.7934776920214, best pos: [1.71897042e+00 1.10046650e+00 1.21636234e+02 1.90121609e-01
 3.87502499e-07 6.97697104e-07 6.78017985e-08]
2021-01-25 17:40:30,602 - pyswarms.single.local_best - INFO - Optimize for 500 iters with {'c1': 0.1, 'c2': 0.3, 'w': 0.9, 'k': 5, 'p': 2}
2021-01-25 17:41:02,653 - pyswarms.single.local_best - INFO - Optimization finished | best cost: 673.4089724919477, best pos: [1.49399361e+00 1.05459947e+00 1.16913777e+02 2.28304604e-01
 3.92903032e-07 7.99448909e-07 4.06999811e-07]
2021-01-25 17:41:02,690 - pyswarms.single.local_best - INFO - Optimize for 500 iters with {'c1': 0.1, 'c2': 0.3, 'w': 0.9, 'k': 5, 'p': 2}
2021-01-25 17:41:32,544 - pyswarms.single.local_best - INFO - Optimization finished | best cost: 598.7828103002861, best pos: [1.32196389e+00 9.21320763e-01 1.19279457e+02 2.92676153e-01
 1.42036400e-06 1.00896996e-06 4.89381650e-08]
2021-01-25 17:41:32,581 - pyswarms.single.local_best - INFO - Optimize for 500 iters with {'c1': 0.1, 'c2': 0.3, 'w': 0.9, 'k': 5, 'p': 2}
2021-01-25 17:42:03,612 - pyswarms.single.local_best - INFO - Optimization finished | best cost: 574.5643160402853, best pos: [1.19535127e+00 8.07921756e-01 1.19443796e+02 3.59159180e-01
 2.95247563e-07 1.16737248e-06 2.50958534e-07]
2021-01-25 17:42:03,648 - pyswarms.single.local_best - INFO - Optimize for 500 iters with {'c1': 0.1, 'c2': 0.3, 'w': 0.9, 'k': 5, 'p': 2}
2021-01-25 17:42:33,356 - pyswarms.single.local_best - INFO - Optimization finished | best cost: 694.4278548495281, best pos: [1.57565529e+00 1.12325137e+00 1.23337080e+02 1.81703473e-01
 3.80603529e-07 9.55920591e-07 4.56129059e-07]
2021-01-25 17:42:33,393 - pyswarms.single.local_best - INFO - Optimize for 500 iters with {'c1': 0.1, 'c2': 0.3, 'w': 0.9, 'k': 5, 'p': 2}
2021-01-25 17:43:05,535 - pyswarms.single.local_best - INFO - Optimization finished | best cost: 646.5307876987164, best pos: [1.33494218e+00 8.94828945e-01 1.19193605e+02 3.00406626e-01
 1.30400519e-06 8.38606693e-07 6.92554968e-09]
2021-01-25 17:43:05,567 - pyswarms.single.local_best - INFO - Optimize for 500 iters with {'c1': 0.1, 'c2': 0.3, 'w': 0.9, 'k': 5, 'p': 2}
2021-01-25 17:43:37,082 - pyswarms.single.local_best - INFO - Optimization finished | best cost: 581.9774598678209, best pos: [1.36438407e+00 9.01487070e-01 1.19020282e+02 2.99946305e-01
 1.05067415e-06 4.15130920e-07 3.38143602e-08]
2021-01-25 17:43:37,117 - pyswarms.single.local_best - INFO - Optimize for 500 iters with {'c1': 0.1, 'c2': 0.3, 'w': 0.9, 'k': 5, 'p': 2}
2021-01-25 17:44:08,266 - pyswarms.single.local_best - INFO - Optimization finished | best cost: 573.7403763941767, best pos: [1.28805733e+00 8.79678681e-01 1.19145117e+02 3.17192724e-01
 4.91607387e-07 1.65449837e-06 1.00594007e-08]
2021-01-25 17:44:08,299 - pyswarms.single.local_best - INFO - Optimize for 500 iters with {'c1': 0.1, 'c2': 0.3, 'w': 0.9, 'k': 5, 'p': 2}
2021-01-25 17:44:39,348 - pyswarms.single.local_best - INFO - Optimization finished | best cost: 615.4517710048729, best pos: [9.73080721e-01 7.30201395e-01 1.14429887e+02 4.78443549e-01
 1.13494296e-06 1.65857453e-06 1.09005245e-07]
2021-01-25 17:44:39,382 - pyswarms.single.local_best - INFO - Optimize for 500 iters with {'c1': 0.1, 'c2': 0.3, 'w': 0.9, 'k': 5, 'p': 2}
2021-01-25 17:45:09,643 - pyswarms.single.local_best - INFO - Optimization finished | best cost: 618.5684942529272, best pos: [1.27231047e+00 9.07024109e-01 1.15005190e+02 3.17970698e-01
 1.41626214e-06 1.30515060e-06 8.13237095e-09]
2021-01-25 17:45:09,674 - pyswarms.single.local_best - INFO - Optimize for 500 iters with {'c1': 0.1, 'c2': 0.3, 'w': 0.9, 'k': 5, 'p': 2}
2021-01-25 17:45:39,585 - pyswarms.single.local_best - INFO - Optimization finished | best cost: 682.3354677544605, best pos: [1.74668769e+00 1.28552832e+00 1.18580329e+02 1.31725832e-01
 1.91462465e-06 1.10772657e-06 3.61803768e-07]
2021-01-25 17:45:39,623 - pyswarms.single.local_best - INFO - Optimize for 500 iters with {'c1': 0.1, 'c2': 0.3, 'w': 0.9, 'k': 5, 'p': 2}
2021-01-25 17:46:10,367 - pyswarms.single.local_best - INFO - Optimization finished | best cost: 653.6275067768349, best pos: [1.04126768e+00 7.12490295e-01 1.15060875e+02 4.72319223e-01
 1.60456559e-06 1.00763782e-07 1.50843916e-07]
2021-01-25 17:46:10,400 - pyswarms.single.local_best - INFO - Optimize for 500 iters with {'c1': 0.1, 'c2': 0.3, 'w': 0.9, 'k': 5, 'p': 2}
2021-01-25 17:46:42,638 - pyswarms.single.local_best - INFO - Optimization finished | best cost: 650.9429055512467, best pos: [1.68660176e+00 1.13111784e+00 1.21627271e+02 1.70501816e-01
 1.59205660e-06 6.35042356e-07 6.92082269e-08]
2021-01-25 17:46:42,672 - pyswarms.single.local_best - INFO - Optimize for 500 iters with {'c1': 0.1, 'c2': 0.3, 'w': 0.9, 'k': 5, 'p': 2}
2021-01-25 17:47:12,374 - pyswarms.single.local_best - INFO - Optimization finished | best cost: 649.6806885539659, best pos: [1.64153321e+00 1.18543298e+00 1.17357927e+02 1.79072759e-01
 1.23388234e-06 1.43044231e-06 9.55562921e-08]
2021-01-25 17:47:12,410 - pyswarms.single.local_best - INFO - Optimize for 500 iters with {'c1': 0.1, 'c2': 0.3, 'w': 0.9, 'k': 5, 'p': 2}
2021-01-25 17:47:41,698 - pyswarms.single.local_best - INFO - Optimization finished | best cost: 601.8701189118137, best pos: [1.28431142e+00 8.91765495e-01 1.15306438e+02 3.34491171e-01
 1.60248565e-06 1.52468129e-07 5.63536176e-08]
2021-01-25 17:47:41,729 - pyswarms.single.local_best - INFO - Optimize for 500 iters with {'c1': 0.1, 'c2': 0.3, 'w': 0.9, 'k': 5, 'p': 2}
2021-01-25 17:48:10,517 - pyswarms.single.local_best - INFO - Optimization finished | best cost: 668.5365831540477, best pos: [1.80126505e+00 1.35882057e+00 1.22868691e+02 1.06207865e-01
 2.44529875e-06 1.40220196e-06 3.79797053e-07]
2021-01-25 17:48:10,549 - pyswarms.single.local_best - INFO - Optimize for 500 iters with {'c1': 0.1, 'c2': 0.3, 'w': 0.9, 'k': 5, 'p': 2}
2021-01-25 17:48:41,613 - pyswarms.single.local_best - INFO - Optimization finished | best cost: 649.2614603987862, best pos: [1.00018885e+00 7.47729618e-01 1.18510286e+02 4.59445780e-01
 4.09932644e-07 1.80105423e-06 1.15652246e-07]
2021-01-25 17:48:41,659 - pyswarms.single.local_best - INFO - Optimize for 500 iters with {'c1': 0.1, 'c2': 0.3, 'w': 0.9, 'k': 5, 'p': 2}
2021-01-25 17:49:12,376 - pyswarms.single.local_best - INFO - Optimization finished | best cost: 627.8349804066968, best pos: [1.50299448e+00 9.86984878e-01 1.18326203e+02 2.52792166e-01
 1.27729106e-06 2.98231261e-07 1.04156475e-08]
2021-01-25 17:49:12,413 - pyswarms.single.local_best - INFO - Optimize for 500 iters with {'c1': 0.1, 'c2': 0.3, 'w': 0.9, 'k': 5, 'p': 2}
2021-01-25 17:49:43,736 - pyswarms.single.local_best - INFO - Optimization finished | best cost: 656.2948562353546, best pos: [1.04726331e+00 6.64956127e-01 1.17588986e+02 4.80789812e-01
 9.19600768e-07 2.24503715e-07 1.93787994e-07]
2021-01-25 17:49:43,773 - pyswarms.single.local_best - INFO - Optimize for 500 iters with {'c1': 0.1, 'c2': 0.3, 'w': 0.9, 'k': 5, 'p': 2}
2021-01-25 17:50:14,897 - pyswarms.single.local_best - INFO - Optimization finished | best cost: 595.8018164715018, best pos: [1.13468630e+00 8.08764752e-01 1.18069532e+02 3.90917381e-01
 1.28903462e-07 1.57094003e-06 1.53522927e-07]
2021-01-25 17:50:14,933 - pyswarms.single.local_best - INFO - Optimize for 500 iters with {'c1': 0.1, 'c2': 0.3, 'w': 0.9, 'k': 5, 'p': 2}
2021-01-25 17:50:44,649 - pyswarms.single.local_best - INFO - Optimization finished | best cost: 680.9901643983959, best pos: [1.36844839e+00 1.05273433e+00 1.17145788e+02 2.45642131e-01
 3.43151428e-07 1.62408189e-06 5.93958564e-07]
2021-01-25 17:50:44,686 - pyswarms.single.local_best - INFO - Optimize for 500 iters with {'c1': 0.1, 'c2': 0.3, 'w': 0.9, 'k': 5, 'p': 2}
2021-01-25 17:51:16,011 - pyswarms.single.local_best - INFO - Optimization finished | best cost: 567.4006152307604, best pos: [1.17982783e+00 7.46336616e-01 1.19765602e+02 4.01915112e-01
 7.15403926e-07 5.32594447e-07 1.69709484e-08]
2021-01-25 17:51:16,043 - pyswarms.single.local_best - INFO - Optimize for 500 iters with {'c1': 0.1, 'c2': 0.3, 'w': 0.9, 'k': 5, 'p': 2}
2021-01-25 17:51:47,743 - pyswarms.single.local_best - INFO - Optimization finished | best cost: 630.2638065358288, best pos: [1.97481132e+00 1.25944417e+00 1.21625669e+02 1.08477823e-01
 1.38059410e-06 1.15825739e-06 7.49807667e-08]
2021-01-25 17:51:47,779 - pyswarms.single.local_best - INFO - Optimize for 500 iters with {'c1': 0.1, 'c2': 0.3, 'w': 0.9, 'k': 5, 'p': 2}
2021-01-25 17:52:17,414 - pyswarms.single.local_best - INFO - Optimization finished | best cost: 706.6051627519105, best pos: [1.02027470e+00 7.94886872e-01 1.16721480e+02 4.29209285e-01
 1.73538179e-07 2.06619884e-06 4.05177158e-07]
2021-01-25 17:52:17,446 - pyswarms.single.local_best - INFO - Optimize for 500 iters with {'c1': 0.1, 'c2': 0.3, 'w': 0.9, 'k': 5, 'p': 2}
2021-01-25 17:52:50,213 - pyswarms.single.local_best - INFO - Optimization finished | best cost: 606.0509448331055, best pos: [1.36435044e+00 9.55334146e-01 1.19090665e+02 2.81757007e-01
 1.29909836e-06 6.25071808e-07 8.36759945e-08]
2021-01-25 17:52:50,250 - pyswarms.single.local_best - INFO - Optimize for 500 iters with {'c1': 0.1, 'c2': 0.3, 'w': 0.9, 'k': 5, 'p': 2}
2021-01-25 17:53:21,249 - pyswarms.single.local_best - INFO - Optimization finished | best cost: 588.0972991104144, best pos: [1.74455726e+00 1.27696149e+00 1.18618813e+02 1.47705702e-01
 1.84502048e-06 6.14292870e-09 1.90575022e-07]
2021-01-25 17:53:21,285 - pyswarms.single.local_best - INFO - Optimize for 500 iters with {'c1': 0.1, 'c2': 0.3, 'w': 0.9, 'k': 5, 'p': 2}
2021-01-25 17:53:52,073 - pyswarms.single.local_best - INFO - Optimization finished | best cost: 598.2368766699512, best pos: [1.15976149e+00 7.91029860e-01 1.18932506e+02 3.99256026e-01
 5.80172947e-07 2.34599465e-07 2.45410738e-07]
2021-01-25 17:53:52,103 - pyswarms.single.local_best - INFO - Optimize for 500 iters with {'c1': 0.1, 'c2': 0.3, 'w': 0.9, 'k': 5, 'p': 2}
2021-01-25 17:54:24,254 - pyswarms.single.local_best - INFO - Optimization finished | best cost: 649.2301629371505, best pos: [1.15733590e+00 8.20058840e-01 1.20212492e+02 3.62908670e-01
 6.94669033e-07 1.92891102e-06 1.50368867e-09]
2021-01-25 17:54:24,289 - pyswarms.single.local_best - INFO - Optimize for 500 iters with {'c1': 0.1, 'c2': 0.3, 'w': 0.9, 'k': 5, 'p': 2}
2021-01-25 17:54:54,293 - pyswarms.single.local_best - INFO - Optimization finished | best cost: 674.3208873653998, best pos: [1.28933075e+00 1.05742211e+00 1.20571117e+02 2.55813582e-01
 6.67914008e-07 2.31819860e-06 5.43408144e-07]
2021-01-25 17:54:54,328 - pyswarms.single.local_best - INFO - Optimize for 500 iters with {'c1': 0.1, 'c2': 0.3, 'w': 0.9, 'k': 5, 'p': 2}
2021-01-25 17:55:25,485 - pyswarms.single.local_best - INFO - Optimization finished | best cost: 619.8554416755935, best pos: [1.55417263e+00 9.99023642e-01 1.20079318e+02 2.30887596e-01
 4.49484314e-07 5.31534376e-07 1.83995749e-07]
2021-01-25 17:55:25,519 - pyswarms.single.local_best - INFO - Optimize for 500 iters with {'c1': 0.1, 'c2': 0.3, 'w': 0.9, 'k': 5, 'p': 2}
2021-01-25 17:55:57,004 - pyswarms.single.local_best - INFO - Optimization finished | best cost: 583.247630613891, best pos: [1.46659332e+00 1.00740105e+00 1.17790530e+02 2.51365717e-01
 7.84470841e-07 9.18371501e-07 7.96592439e-08]
2021-01-25 17:55:57,037 - pyswarms.single.local_best - INFO - Optimize for 500 iters with {'c1': 0.1, 'c2': 0.3, 'w': 0.9, 'k': 5, 'p': 2}
2021-01-25 17:56:27,979 - pyswarms.single.local_best - INFO - Optimization finished | best cost: 576.8664852450765, best pos: [9.58190353e-01 6.96616541e-01 1.19736252e+02 4.98275974e-01
 9.11976171e-07 1.69082459e-07 5.32652489e-07]
2021-01-25 17:56:28,016 - pyswarms.single.local_best - INFO - Optimize for 500 iters with {'c1': 0.1, 'c2': 0.3, 'w': 0.9, 'k': 5, 'p': 2}
2021-01-25 17:56:59,274 - pyswarms.single.local_best - INFO - Optimization finished | best cost: 538.632885212491, best pos: [1.56770683e+00 1.14575724e+00 1.17659171e+02 1.98299400e-01
 8.92676809e-07 1.30026100e-06 2.11887631e-07]
2021-01-25 17:56:59,310 - pyswarms.single.local_best - INFO - Optimize for 500 iters with {'c1': 0.1, 'c2': 0.3, 'w': 0.9, 'k': 5, 'p': 2}
2021-01-25 17:57:29,536 - pyswarms.single.local_best - INFO - Optimization finished | best cost: 593.5230334609294, best pos: [1.22128900e+00 8.34512293e-01 1.18149296e+02 3.69272374e-01
 1.02458455e-06 1.35299886e-07 1.15048220e-07]
2021-01-25 17:57:29,566 - pyswarms.single.local_best - INFO - Optimize for 500 iters with {'c1': 0.1, 'c2': 0.3, 'w': 0.9, 'k': 5, 'p': 2}
2021-01-25 17:57:59,000 - pyswarms.single.local_best - INFO - Optimization finished | best cost: 601.7941460208853, best pos: [1.00946641e+00 7.18105070e-01 1.21425684e+02 4.49238740e-01
 1.51302896e-06 7.62039195e-07 1.55293331e-07]
2021-01-25 17:57:59,036 - pyswarms.single.local_best - INFO - Optimize for 500 iters with {'c1': 0.1, 'c2': 0.3, 'w': 0.9, 'k': 5, 'p': 2}
2021-01-25 17:58:29,473 - pyswarms.single.local_best - INFO - Optimization finished | best cost: 587.681404349881, best pos: [1.39358987e+00 9.47576619e-01 1.19535468e+02 2.88688277e-01
 5.38318310e-07 7.15707105e-07 7.20933599e-08]
2021-01-25 17:58:29,509 - pyswarms.single.local_best - INFO - Optimize for 500 iters with {'c1': 0.1, 'c2': 0.3, 'w': 0.9, 'k': 5, 'p': 2}
2021-01-25 17:59:00,825 - pyswarms.single.local_best - INFO - Optimization finished | best cost: 636.348779516889, best pos: [1.78010293e+00 1.37989930e+00 1.14856446e+02 1.35449335e-01
 1.37738782e-06 4.08523769e-07 3.23215852e-07]
2021-01-25 17:59:00,861 - pyswarms.single.local_best - INFO - Optimize for 500 iters with {'c1': 0.1, 'c2': 0.3, 'w': 0.9, 'k': 5, 'p': 2}
2021-01-25 17:59:31,881 - pyswarms.single.local_best - INFO - Optimization finished | best cost: 618.7577502359811, best pos: [1.03438066e+00 7.36130858e-01 1.20240000e+02 4.29184323e-01
 1.31141325e-06 2.96486806e-07 5.07369787e-07]
2021-01-25 17:59:31,917 - pyswarms.single.local_best - INFO - Optimize for 500 iters with {'c1': 0.1, 'c2': 0.3, 'w': 0.9, 'k': 5, 'p': 2}
2021-01-25 18:00:03,035 - pyswarms.single.local_best - INFO - Optimization finished | best cost: 553.123228504242, best pos: [1.66089385e+00 1.15729695e+00 1.19761180e+02 1.77824683e-01
 2.18796347e-07 1.60059533e-06 2.12944412e-07]
2021-01-25 18:00:03,073 - pyswarms.single.local_best - INFO - Optimize for 500 iters with {'c1': 0.1, 'c2': 0.3, 'w': 0.9, 'k': 5, 'p': 2}
2021-01-25 18:00:34,412 - pyswarms.single.local_best - INFO - Optimization finished | best cost: 626.761888153162, best pos: [1.15430645e+00 7.69265705e-01 1.19195895e+02 3.97897133e-01
 1.11166959e-06 6.23656901e-07 1.36798656e-09]
2021-01-25 18:00:34,447 - pyswarms.single.local_best - INFO - Optimize for 500 iters with {'c1': 0.1, 'c2': 0.3, 'w': 0.9, 'k': 5, 'p': 2}
2021-01-25 18:01:04,491 - pyswarms.single.local_best - INFO - Optimization finished | best cost: 648.9364697005733, best pos: [1.96741327e+00 1.39548522e+00 1.19238277e+02 1.01773540e-01
 8.24659577e-07 2.46965862e-06 1.98661622e-07]
2021-01-25 18:01:04,526 - pyswarms.single.local_best - INFO - Optimize for 500 iters with {'c1': 0.1, 'c2': 0.3, 'w': 0.9, 'k': 5, 'p': 2}
2021-01-25 18:01:34,596 - pyswarms.single.local_best - INFO - Optimization finished | best cost: 635.4583964884347, best pos: [1.50267662e+00 1.07066603e+00 1.17021241e+02 2.30307775e-01
 1.63490834e-07 1.34394872e-07 5.13616097e-07]
2021-01-25 18:01:34,633 - pyswarms.single.local_best - INFO - Optimize for 500 iters with {'c1': 0.1, 'c2': 0.3, 'w': 0.9, 'k': 5, 'p': 2}
2021-01-25 18:02:04,578 - pyswarms.single.local_best - INFO - Optimization finished | best cost: 616.8800359589059, best pos: [1.32418006e+00 8.98130871e-01 1.20401641e+02 2.94023911e-01
 6.72139362e-07 1.21297308e-06 1.66276033e-07]
2021-01-25 18:02:04,613 - pyswarms.single.local_best - INFO - Optimize for 500 iters with {'c1': 0.1, 'c2': 0.3, 'w': 0.9, 'k': 5, 'p': 2}
2021-01-25 18:02:34,631 - pyswarms.single.local_best - INFO - Optimization finished | best cost: 562.2781482476053, best pos: [9.82834081e-01 6.71639607e-01 1.15904414e+02 5.23475144e-01
 1.69529136e-07 1.01554538e-06 1.54790970e-07]
2021-01-25 18:02:34,660 - pyswarms.single.local_best - INFO - Optimize for 500 iters with {'c1': 0.1, 'c2': 0.3, 'w': 0.9, 'k': 5, 'p': 2}
2021-01-25 18:03:06,576 - pyswarms.single.local_best - INFO - Optimization finished | best cost: 569.2918442426187, best pos: [1.54146932e+00 1.04778564e+00 1.18565701e+02 2.31375507e-01
 5.22268793e-07 1.35123129e-06 9.78864867e-09]
2021-01-25 18:03:06,612 - pyswarms.single.local_best - INFO - Optimize for 500 iters with {'c1': 0.1, 'c2': 0.3, 'w': 0.9, 'k': 5, 'p': 2}
2021-01-25 18:03:37,933 - pyswarms.single.local_best - INFO - Optimization finished | best cost: 610.5784001111098, best pos: [1.56450675e+00 1.11473095e+00 1.20068008e+02 2.00238717e-01
 1.39268726e-06 1.47363615e-06 6.06899441e-09]
2021-01-25 18:03:37,967 - pyswarms.single.local_best - INFO - Optimize for 500 iters with {'c1': 0.1, 'c2': 0.3, 'w': 0.9, 'k': 5, 'p': 2}
2021-01-25 18:04:09,486 - pyswarms.single.local_best - INFO - Optimization finished | best cost: 574.1364777106519, best pos: [1.32382876e+00 9.16153129e-01 1.19523952e+02 2.99741185e-01
 1.32268602e-06 6.62646430e-07 5.29668883e-08]
2021-01-25 18:04:09,523 - pyswarms.single.local_best - INFO - Optimize for 500 iters with {'c1': 0.1, 'c2': 0.3, 'w': 0.9, 'k': 5, 'p': 2}
2021-01-25 18:04:40,086 - pyswarms.single.local_best - INFO - Optimization finished | best cost: 568.6117562898219, best pos: [1.76610672e+00 1.24949929e+00 1.20307660e+02 1.45787857e-01
 1.33023592e-06 1.89639884e-06 7.72181203e-09]
2021-01-25 18:04:40,122 - pyswarms.single.local_best - INFO - Optimize for 500 iters with {'c1': 0.1, 'c2': 0.3, 'w': 0.9, 'k': 5, 'p': 2}
2021-01-25 18:05:11,086 - pyswarms.single.local_best - INFO - Optimization finished | best cost: 619.2000118461058, best pos: [1.54076462e+00 1.14480137e+00 1.14136445e+02 2.11503694e-01
 1.24857879e-06 2.18384509e-08 3.72805315e-07]
2021-01-25 18:05:11,122 - pyswarms.single.local_best - INFO - Optimize for 500 iters with {'c1': 0.1, 'c2': 0.3, 'w': 0.9, 'k': 5, 'p': 2}
2021-01-25 18:05:43,537 - pyswarms.single.local_best - INFO - Optimization finished | best cost: 600.5992925289418, best pos: [1.08340154e+00 6.82493762e-01 1.20643753e+02 4.53059307e-01
 9.01329221e-07 2.97231243e-07 1.06528338e-07]
2021-01-25 18:05:43,573 - pyswarms.single.local_best - INFO - Optimize for 500 iters with {'c1': 0.1, 'c2': 0.3, 'w': 0.9, 'k': 5, 'p': 2}
2021-01-25 18:06:13,265 - pyswarms.single.local_best - INFO - Optimization finished | best cost: 621.859806962984, best pos: [1.75101404e+00 1.20673376e+00 1.20136622e+02 1.70617172e-01
 8.36537545e-08 9.50936833e-07 1.83903451e-07]
2021-01-25 18:06:13,303 - pyswarms.single.local_best - INFO - Optimize for 500 iters with {'c1': 0.1, 'c2': 0.3, 'w': 0.9, 'k': 5, 'p': 2}
2021-01-25 18:06:45,050 - pyswarms.single.local_best - INFO - Optimization finished | best cost: 580.8968574561989, best pos: [1.33561259e+00 9.12203124e-01 1.18505719e+02 3.09167609e-01
 7.73225953e-07 5.16496781e-07 9.66568093e-08]
2021-01-25 18:06:45,086 - pyswarms.single.local_best - INFO - Optimize for 500 iters with {'c1': 0.1, 'c2': 0.3, 'w': 0.9, 'k': 5, 'p': 2}
2021-01-25 18:07:16,333 - pyswarms.single.local_best - INFO - Optimization finished | best cost: 577.7229750924444, best pos: [1.34194709e+00 9.37604974e-01 1.20627634e+02 2.90190201e-01
 1.75171750e-10 1.84902979e-06 5.10083237e-08]
2021-01-25 18:07:16,369 - pyswarms.single.local_best - INFO - Optimize for 500 iters with {'c1': 0.1, 'c2': 0.3, 'w': 0.9, 'k': 5, 'p': 2}
2021-01-25 18:07:47,413 - pyswarms.single.local_best - INFO - Optimization finished | best cost: 576.4362007306381, best pos: [9.92818714e-01 6.59999828e-01 1.18076215e+02 5.16351026e-01
 1.21808213e-06 2.97706488e-07 5.15048480e-08]
2021-01-25 18:07:47,450 - pyswarms.single.local_best - INFO - Optimize for 500 iters with {'c1': 0.1, 'c2': 0.3, 'w': 0.9, 'k': 5, 'p': 2}
2021-01-25 18:08:17,959 - pyswarms.single.local_best - INFO - Optimization finished | best cost: 584.0536572579285, best pos: [1.88750260e+00 1.21235161e+00 1.19278003e+02 1.57364589e-01
 3.72777073e-07 7.81895884e-07 6.22180392e-08]
2021-01-25 18:08:17,995 - pyswarms.single.local_best - INFO - Optimize for 500 iters with {'c1': 0.1, 'c2': 0.3, 'w': 0.9, 'k': 5, 'p': 2}
2021-01-25 18:08:49,310 - pyswarms.single.local_best - INFO - Optimization finished | best cost: 580.3122112104271, best pos: [1.21517253e+00 7.51104602e-01 1.19805546e+02 3.84422628e-01
 1.15170886e-06 1.46092849e-07 4.14314284e-08]
2021-01-25 18:08:49,346 - pyswarms.single.local_best - INFO - Optimize for 500 iters with {'c1': 0.1, 'c2': 0.3, 'w': 0.9, 'k': 5, 'p': 2}
2021-01-25 18:09:21,441 - pyswarms.single.local_best - INFO - Optimization finished | best cost: 569.8255011244398, best pos: [1.26290213e+00 8.32020097e-01 1.18177411e+02 3.63002679e-01
 9.51582286e-07 2.07048705e-07 1.57051025e-08]
2021-01-25 18:09:21,474 - pyswarms.single.local_best - INFO - Optimize for 500 iters with {'c1': 0.1, 'c2': 0.3, 'w': 0.9, 'k': 5, 'p': 2}
2021-01-25 18:09:51,759 - pyswarms.single.local_best - INFO - Optimization finished | best cost: 623.7109022651427, best pos: [8.06010305e-01 6.16588620e-01 1.16906266e+02 6.14668065e-01
 8.61083345e-07 1.97280023e-06 1.87623213e-07]
2021-01-25 18:09:51,791 - pyswarms.single.local_best - INFO - Optimize for 500 iters with {'c1': 0.1, 'c2': 0.3, 'w': 0.9, 'k': 5, 'p': 2}
2021-01-25 18:10:22,924 - pyswarms.single.local_best - INFO - Optimization finished | best cost: 656.3907636448716, best pos: [8.70013403e-01 5.99723095e-01 1.16812222e+02 5.92493387e-01
 5.20134071e-07 1.08824755e-06 3.08477228e-07]
2021-01-25 18:10:22,961 - pyswarms.single.local_best - INFO - Optimize for 500 iters with {'c1': 0.1, 'c2': 0.3, 'w': 0.9, 'k': 5, 'p': 2}
2021-01-25 18:10:55,145 - pyswarms.single.local_best - INFO - Optimization finished | best cost: 621.6382902925126, best pos: [1.33192181e+00 9.58118595e-01 1.19127832e+02 2.84024136e-01
 1.01064126e-06 3.86614909e-07 3.05778701e-07]
2021-01-25 18:10:55,179 - pyswarms.single.local_best - INFO - Optimize for 500 iters with {'c1': 0.1, 'c2': 0.3, 'w': 0.9, 'k': 5, 'p': 2}
2021-01-25 18:11:25,973 - pyswarms.single.local_best - INFO - Optimization finished | best cost: 590.7836531104645, best pos: [1.63806686e+00 1.19238012e+00 1.19247387e+02 1.76331523e-01
 1.01033444e-06 2.13138857e-06 4.17419847e-08]
2021-01-25 18:11:26,009 - pyswarms.single.local_best - INFO - Optimize for 500 iters with {'c1': 0.1, 'c2': 0.3, 'w': 0.9, 'k': 5, 'p': 2}
2021-01-25 18:11:55,350 - pyswarms.single.local_best - INFO - Optimization finished | best cost: 665.4157773424818, best pos: [1.55735869e+00 9.98006526e-01 1.18588761e+02 2.19738100e-01
 2.60728700e-07 1.76899404e-06 1.32676398e-07]
2021-01-25 18:11:55,387 - pyswarms.single.local_best - INFO - Optimize for 500 iters with {'c1': 0.1, 'c2': 0.3, 'w': 0.9, 'k': 5, 'p': 2}
2021-01-25 18:12:24,488 - pyswarms.single.local_best - INFO - Optimization finished | best cost: 582.0029410543118, best pos: [1.72317089e+00 1.18439636e+00 1.19806384e+02 1.59418020e-01
 1.63672317e-06 9.94043002e-08 1.73657443e-07]
2021-01-25 18:12:24,524 - pyswarms.single.local_best - INFO - Optimize for 500 iters with {'c1': 0.1, 'c2': 0.3, 'w': 0.9, 'k': 5, 'p': 2}
2021-01-25 18:12:54,547 - pyswarms.single.local_best - INFO - Optimization finished | best cost: 631.3279231662739, best pos: [1.54651356e+00 1.02770564e+00 1.20271927e+02 2.15204860e-01
 3.00175231e-07 1.20725058e-06 2.32787665e-07]
2021-01-25 18:12:54,584 - pyswarms.single.local_best - INFO - Optimize for 500 iters with {'c1': 0.1, 'c2': 0.3, 'w': 0.9, 'k': 5, 'p': 2}
2021-01-25 18:13:24,882 - pyswarms.single.local_best - INFO - Optimization finished | best cost: 581.5493201417677, best pos: [1.03274198e+00 7.29397594e-01 1.20647892e+02 4.43920636e-01
 4.28958873e-07 9.05270580e-07 3.95126990e-07]
2021-01-25 18:13:24,917 - pyswarms.single.local_best - INFO - Optimize for 500 iters with {'c1': 0.1, 'c2': 0.3, 'w': 0.9, 'k': 5, 'p': 2}
2021-01-25 18:13:55,383 - pyswarms.single.local_best - INFO - Optimization finished | best cost: 671.2543666367708, best pos: [9.61796736e-01 7.13777081e-01 1.24225544e+02 4.61136243e-01
 1.20973342e-07 2.73581533e-06 7.42065956e-08]
2021-01-25 18:13:55,418 - pyswarms.single.local_best - INFO - Optimize for 500 iters with {'c1': 0.1, 'c2': 0.3, 'w': 0.9, 'k': 5, 'p': 2}
2021-01-25 18:14:26,631 - pyswarms.single.local_best - INFO - Optimization finished | best cost: 615.7046336146396, best pos: [1.28107064e+00 9.04883979e-01 1.19550683e+02 3.06215356e-01
 1.67708464e-06 4.95833241e-07 1.07955334e-07]
2021-01-25 18:14:26,667 - pyswarms.single.local_best - INFO - Optimize for 500 iters with {'c1': 0.1, 'c2': 0.3, 'w': 0.9, 'k': 5, 'p': 2}
2021-01-25 18:14:58,041 - pyswarms.single.local_best - INFO - Optimization finished | best cost: 657.3101745887585, best pos: [1.01715674e+00 7.19042106e-01 1.15266320e+02 4.99015886e-01
 1.84809867e-07 2.17109096e-07 4.78116711e-07]
2021-01-25 18:14:58,077 - pyswarms.single.local_best - INFO - Optimize for 500 iters with {'c1': 0.1, 'c2': 0.3, 'w': 0.9, 'k': 5, 'p': 2}
2021-01-25 18:15:27,167 - pyswarms.single.local_best - INFO - Optimization finished | best cost: 631.9268253746417, best pos: [8.79408468e-01 6.21429675e-01 1.21062287e+02 5.80719761e-01
 4.77191617e-07 1.16115155e-06 9.92304459e-09]
2021-01-25 18:15:27,203 - pyswarms.single.local_best - INFO - Optimize for 500 iters with {'c1': 0.1, 'c2': 0.3, 'w': 0.9, 'k': 5, 'p': 2}
2021-01-25 18:15:55,821 - pyswarms.single.local_best - INFO - Optimization finished | best cost: 619.0080167966285, best pos: [1.73499954e+00 1.23140974e+00 1.20778420e+02 1.51682509e-01
 1.34928455e-06 1.18467543e-06 1.06312761e-07]
2021-01-25 18:15:55,857 - pyswarms.single.local_best - INFO - Optimize for 500 iters with {'c1': 0.1, 'c2': 0.3, 'w': 0.9, 'k': 5, 'p': 2}
2021-01-25 18:16:25,239 - pyswarms.single.local_best - INFO - Optimization finished | best cost: 605.7517230421593, best pos: [1.38697929e+00 9.89483360e-01 1.20882081e+02 2.56844611e-01
 1.39418857e-07 8.43283960e-07 4.65888092e-07]
2021-01-25 18:16:25,274 - pyswarms.single.local_best - INFO - Optimize for 500 iters with {'c1': 0.1, 'c2': 0.3, 'w': 0.9, 'k': 5, 'p': 2}
2021-01-25 18:16:55,926 - pyswarms.single.local_best - INFO - Optimization finished | best cost: 592.2781234630854, best pos: [1.12013331e+00 7.77392629e-01 1.17142257e+02 4.07325192e-01
 9.21697306e-07 8.88281417e-07 9.88728482e-08]
2021-01-25 18:16:55,964 - pyswarms.single.local_best - INFO - Optimize for 500 iters with {'c1': 0.1, 'c2': 0.3, 'w': 0.9, 'k': 5, 'p': 2}
2021-01-25 18:17:25,941 - pyswarms.single.local_best - INFO - Optimization finished | best cost: 604.2819259175005, best pos: [1.46440579e+00 1.05883474e+00 1.21203510e+02 2.23961351e-01
 4.28006555e-07 2.09851234e-06 1.62874030e-07]
2021-01-25 18:17:25,977 - pyswarms.single.local_best - INFO - Optimize for 500 iters with {'c1': 0.1, 'c2': 0.3, 'w': 0.9, 'k': 5, 'p': 2}
2021-01-25 18:17:56,825 - pyswarms.single.local_best - INFO - Optimization finished | best cost: 573.2958876829014, best pos: [1.07958903e+00 7.35006681e-01 1.19749193e+02 4.29591330e-01
 1.02939330e-06 1.96282754e-07 2.92246359e-07]
2021-01-25 18:17:56,858 - pyswarms.single.local_best - INFO - Optimize for 500 iters with {'c1': 0.1, 'c2': 0.3, 'w': 0.9, 'k': 5, 'p': 2}
2021-01-25 18:18:27,215 - pyswarms.single.local_best - INFO - Optimization finished | best cost: 635.6432002282154, best pos: [1.46590619e+00 1.06591458e+00 1.21227446e+02 2.32364363e-01
 3.20355509e-07 1.11979806e-06 2.39628395e-07]
2021-01-25 18:18:27,250 - pyswarms.single.local_best - INFO - Optimize for 500 iters with {'c1': 0.1, 'c2': 0.3, 'w': 0.9, 'k': 5, 'p': 2}
2021-01-25 18:18:58,272 - pyswarms.single.local_best - INFO - Optimization finished | best cost: 626.3796652971331, best pos: [1.57939410e+00 1.08972985e+00 1.19926836e+02 1.90842200e-01
 1.23212385e-06 1.16971453e-06 2.27999449e-07]
2021-01-25 18:18:58,309 - pyswarms.single.local_best - INFO - Optimize for 500 iters with {'c1': 0.1, 'c2': 0.3, 'w': 0.9, 'k': 5, 'p': 2}
2021-01-25 18:19:29,440 - pyswarms.single.local_best - INFO - Optimization finished | best cost: 645.8943231541846, best pos: [1.33776627e+00 9.80941532e-01 1.20023702e+02 2.64976902e-01
 1.43397875e-06 1.72504004e-06 7.50598563e-08]
2021-01-25 18:19:29,475 - pyswarms.single.local_best - INFO - Optimize for 500 iters with {'c1': 0.1, 'c2': 0.3, 'w': 0.9, 'k': 5, 'p': 2}
2021-01-25 18:19:58,731 - pyswarms.single.local_best - INFO - Optimization finished | best cost: 659.837161588821, best pos: [9.32339119e-01 6.38669694e-01 1.21345324e+02 5.22476031e-01
 2.00490401e-06 4.27793206e-07 3.89125894e-09]
2021-01-25 18:19:58,772 - pyswarms.single.local_best - INFO - Optimize for 500 iters with {'c1': 0.1, 'c2': 0.3, 'w': 0.9, 'k': 5, 'p': 2}
2021-01-25 18:20:29,790 - pyswarms.single.local_best - INFO - Optimization finished | best cost: 593.6778994365328, best pos: [1.57839141e+00 9.72292951e-01 1.21806419e+02 1.83246054e-01
 5.85129590e-06 2.52217412e-06 7.24129589e-08]
2021-01-25 18:20:29,821 - pyswarms.single.local_best - INFO - Optimize for 500 iters with {'c1': 0.1, 'c2': 0.3, 'w': 0.9, 'k': 5, 'p': 2}
2021-01-25 18:20:59,996 - pyswarms.single.local_best - INFO - Optimization finished | best cost: 601.1697252414262, best pos: [1.22329061e+00 7.25276890e-01 1.20493170e+02 3.19158742e-01
 4.35425613e-06 1.90335649e-06 6.48276979e-07]
2021-01-25 18:21:00,033 - pyswarms.single.local_best - INFO - Optimize for 500 iters with {'c1': 0.1, 'c2': 0.3, 'w': 0.9, 'k': 5, 'p': 2}
2021-01-25 18:21:28,743 - pyswarms.single.local_best - INFO - Optimization finished | best cost: 678.5265874706677, best pos: [1.23013170e+00 7.83670445e-01 1.21061655e+02 3.19070947e-01
 3.31074072e-06 2.82655636e-06 3.79260624e-07]
2021-01-25 18:21:28,777 - pyswarms.single.local_best - INFO - Optimize for 500 iters with {'c1': 0.1, 'c2': 0.3, 'w': 0.9, 'k': 5, 'p': 2}
2021-01-25 18:22:00,969 - pyswarms.single.local_best - INFO - Optimization finished | best cost: 581.7241601290004, best pos: [1.69038971e+00 9.66380753e-01 1.20547504e+02 1.64413634e-01
 5.33226144e-06 1.60053245e-06 1.78279042e-07]
2021-01-25 18:22:01,006 - pyswarms.single.local_best - INFO - Optimize for 500 iters with {'c1': 0.1, 'c2': 0.3, 'w': 0.9, 'k': 5, 'p': 2}
2021-01-25 18:22:32,068 - pyswarms.single.local_best - INFO - Optimization finished | best cost: 629.82081160033, best pos: [1.78217731e+00 9.90444841e-01 1.20740962e+02 1.43993327e-01
 2.85995809e-07 4.74945407e-06 8.29481993e-07]
2021-01-25 18:22:32,106 - pyswarms.single.local_best - INFO - Optimize for 500 iters with {'c1': 0.1, 'c2': 0.3, 'w': 0.9, 'k': 5, 'p': 2}
2021-01-25 18:23:02,637 - pyswarms.single.local_best - INFO - Optimization finished | best cost: 595.6018168934394, best pos: [8.97992096e-01 5.29203920e-01 1.21432900e+02 5.35659795e-01
 4.28987526e-06 1.71165650e-07 1.46422344e-06]
2021-01-25 18:23:02,675 - pyswarms.single.local_best - INFO - Optimize for 500 iters with {'c1': 0.1, 'c2': 0.3, 'w': 0.9, 'k': 5, 'p': 2}
2021-01-25 18:23:33,413 - pyswarms.single.local_best - INFO - Optimization finished | best cost: 538.2916503907476, best pos: [1.62030831e+00 9.74279873e-01 1.19860127e+02 1.71185996e-01
 2.06686036e-06 7.67588952e-06 3.95941010e-07]
2021-01-25 18:23:33,452 - pyswarms.single.local_best - INFO - Optimize for 500 iters with {'c1': 0.1, 'c2': 0.3, 'w': 0.9, 'k': 5, 'p': 2}
2021-01-25 18:24:05,651 - pyswarms.single.local_best - INFO - Optimization finished | best cost: 572.6740005221972, best pos: [1.56499674e+00 8.61013470e-01 1.21153244e+02 2.03988555e-01
 5.10450307e-06 4.36013282e-07 2.16780067e-07]
2021-01-25 18:24:05,687 - pyswarms.single.local_best - INFO - Optimize for 500 iters with {'c1': 0.1, 'c2': 0.3, 'w': 0.9, 'k': 5, 'p': 2}
2021-01-25 18:24:37,646 - pyswarms.single.local_best - INFO - Optimization finished | best cost: 606.7838083950165, best pos: [1.60737919e+00 9.56463658e-01 1.19344793e+02 1.94512995e-01
 3.98611599e-06 4.16607947e-07 4.82149470e-07]
2021-01-25 18:24:37,685 - pyswarms.single.local_best - INFO - Optimize for 500 iters with {'c1': 0.1, 'c2': 0.3, 'w': 0.9, 'k': 5, 'p': 2}
2021-01-25 18:25:08,389 - pyswarms.single.local_best - INFO - Optimization finished | best cost: 608.1920544937273, best pos: [1.89131431e+00 1.12170671e+00 1.19488652e+02 1.22978463e-01
 3.01078457e-06 1.66385135e-07 6.23859822e-07]
2021-01-25 18:25:08,426 - pyswarms.single.local_best - INFO - Optimize for 500 iters with {'c1': 0.1, 'c2': 0.3, 'w': 0.9, 'k': 5, 'p': 2}
2021-01-25 18:25:38,693 - pyswarms.single.local_best - INFO - Optimization finished | best cost: 626.4947588087985, best pos: [9.32531076e-01 5.33241941e-01 1.17258721e+02 5.37205316e-01
 3.31209817e-06 8.24462775e-07 1.22979946e-06]
2021-01-25 18:25:38,728 - pyswarms.single.local_best - INFO - Optimize for 500 iters with {'c1': 0.1, 'c2': 0.3, 'w': 0.9, 'k': 5, 'p': 2}
2021-01-25 18:26:09,502 - pyswarms.single.local_best - INFO - Optimization finished | best cost: 623.3429279168449, best pos: [1.95689348e+00 1.05763724e+00 1.19052751e+02 1.57074708e-01
 1.91588938e-06 6.31156686e-08 5.38331618e-08]
2021-01-25 18:26:09,537 - pyswarms.single.local_best - INFO - Optimize for 500 iters with {'c1': 0.1, 'c2': 0.3, 'w': 0.9, 'k': 5, 'p': 2}
2021-01-25 18:26:39,003 - pyswarms.single.local_best - INFO - Optimization finished | best cost: 643.6191878235843, best pos: [1.07064061e+00 6.48403489e-01 1.17589804e+02 4.31643681e-01
 3.11809814e-07 8.13212460e-07 1.85971137e-06]
2021-01-25 18:26:39,039 - pyswarms.single.local_best - INFO - Optimize for 500 iters with {'c1': 0.1, 'c2': 0.3, 'w': 0.9, 'k': 5, 'p': 2}
2021-01-25 18:27:09,590 - pyswarms.single.local_best - INFO - Optimization finished | best cost: 584.0554782300773, best pos: [1.88133608e+00 1.12249744e+00 1.17842768e+02 1.35764907e-01
 2.27560699e-07 6.02125265e-06 1.87498174e-07]
2021-01-25 18:27:09,624 - pyswarms.single.local_best - INFO - Optimize for 500 iters with {'c1': 0.1, 'c2': 0.3, 'w': 0.9, 'k': 5, 'p': 2}
2021-01-25 18:27:42,026 - pyswarms.single.local_best - INFO - Optimization finished | best cost: 583.4577468174765, best pos: [1.39885038e+00 7.55869188e-01 1.20245305e+02 2.88179597e-01
 3.99669486e-06 2.67043911e-08 9.85263133e-08]
2021-01-25 18:27:42,062 - pyswarms.single.local_best - INFO - Optimize for 500 iters with {'c1': 0.1, 'c2': 0.3, 'w': 0.9, 'k': 5, 'p': 2}
2021-01-25 18:28:12,989 - pyswarms.single.local_best - INFO - Optimization finished | best cost: 615.8997834546653, best pos: [1.75191073e+00 9.90431445e-01 1.21277711e+02 1.29296979e-01
 3.66161216e-06 3.03460560e-06 1.28133262e-06]
2021-01-25 18:28:13,024 - pyswarms.single.local_best - INFO - Optimize for 500 iters with {'c1': 0.1, 'c2': 0.3, 'w': 0.9, 'k': 5, 'p': 2}
2021-01-25 18:28:43,802 - pyswarms.single.local_best - INFO - Optimization finished | best cost: 575.9024970155614, best pos: [1.25683350e+00 7.31049265e-01 1.19135738e+02 3.22056194e-01
 4.64109241e-06 1.07202123e-06 3.16947019e-07]
2021-01-25 18:28:43,834 - pyswarms.single.local_best - INFO - Optimize for 500 iters with {'c1': 0.1, 'c2': 0.3, 'w': 0.9, 'k': 5, 'p': 2}
2021-01-25 18:29:13,613 - pyswarms.single.local_best - INFO - Optimization finished | best cost: 639.0043710163284, best pos: [1.21252587e+00 7.55603773e-01 1.21881893e+02 3.23858631e-01
 2.93056400e-07 1.98175927e-06 1.65712619e-06]
2021-01-25 18:29:13,649 - pyswarms.single.local_best - INFO - Optimize for 500 iters with {'c1': 0.1, 'c2': 0.3, 'w': 0.9, 'k': 5, 'p': 2}
2021-01-25 18:29:44,458 - pyswarms.single.local_best - INFO - Optimization finished | best cost: 639.4471796090704, best pos: [9.20121965e-01 5.57834622e-01 1.21501682e+02 4.94259011e-01
 5.40286951e-06 3.28593123e-06 4.72538991e-07]
2021-01-25 18:29:44,493 - pyswarms.single.local_best - INFO - Optimize for 500 iters with {'c1': 0.1, 'c2': 0.3, 'w': 0.9, 'k': 5, 'p': 2}
2021-01-25 18:30:16,417 - pyswarms.single.local_best - INFO - Optimization finished | best cost: 578.5194805500294, best pos: [1.47715775e+00 8.37037881e-01 1.18832057e+02 2.59971393e-01
 3.03224743e-06 1.20853991e-06 4.07378648e-08]
2021-01-25 18:30:16,454 - pyswarms.single.local_best - INFO - Optimize for 500 iters with {'c1': 0.1, 'c2': 0.3, 'w': 0.9, 'k': 5, 'p': 2}
2021-01-25 18:30:48,156 - pyswarms.single.local_best - INFO - Optimization finished | best cost: 602.5668535138191, best pos: [1.43437572e+00 8.44456000e-01 1.18279491e+02 2.50033854e-01
 5.11612760e-06 1.40676530e-06 2.96643378e-07]
2021-01-25 18:30:48,195 - pyswarms.single.local_best - INFO - Optimize for 500 iters with {'c1': 0.1, 'c2': 0.3, 'w': 0.9, 'k': 5, 'p': 2}
2021-01-25 18:31:17,213 - pyswarms.single.local_best - INFO - Optimization finished | best cost: 665.9778428742588, best pos: [1.95087002e+00 1.10846170e+00 1.16763185e+02 1.21128531e-01
 4.74697177e-06 2.40565852e-06 1.67471633e-07]
2021-01-25 18:31:17,250 - pyswarms.single.local_best - INFO - Optimize for 500 iters with {'c1': 0.1, 'c2': 0.3, 'w': 0.9, 'k': 5, 'p': 2}
2021-01-25 18:31:48,433 - pyswarms.single.local_best - INFO - Optimization finished | best cost: 643.8127294614067, best pos: [1.20901420e+00 7.29397597e-01 1.21763609e+02 3.14284645e-01
 3.76141717e-06 5.68548287e-06 2.35967753e-07]
2021-01-25 18:31:48,469 - pyswarms.single.local_best - INFO - Optimize for 500 iters with {'c1': 0.1, 'c2': 0.3, 'w': 0.9, 'k': 5, 'p': 2}
2021-01-25 18:32:19,998 - pyswarms.single.local_best - INFO - Optimization finished | best cost: 590.5429050574114, best pos: [1.27451857e+00 7.02687786e-01 1.20000991e+02 3.20730912e-01
 3.45275593e-10 5.02282677e-06 3.37084707e-07]
2021-01-25 18:32:20,036 - pyswarms.single.local_best - INFO - Optimize for 500 iters with {'c1': 0.1, 'c2': 0.3, 'w': 0.9, 'k': 5, 'p': 2}
2021-01-25 18:32:50,871 - pyswarms.single.local_best - INFO - Optimization finished | best cost: 616.032199813398, best pos: [1.27408240e+00 7.26918707e-01 1.20907865e+02 3.10557310e-01
 2.44773170e-06 2.96574788e-06 3.83829183e-07]
2021-01-25 18:32:50,908 - pyswarms.single.local_best - INFO - Optimize for 500 iters with {'c1': 0.1, 'c2': 0.3, 'w': 0.9, 'k': 5, 'p': 2}
2021-01-25 18:33:20,394 - pyswarms.single.local_best - INFO - Optimization finished | best cost: 637.9660555816097, best pos: [1.37621327e+00 8.18285826e-01 1.21173733e+02 2.48599691e-01
 2.22694576e-06 5.53667750e-06 6.34927573e-07]
2021-01-25 18:33:20,429 - pyswarms.single.local_best - INFO - Optimize for 500 iters with {'c1': 0.1, 'c2': 0.3, 'w': 0.9, 'k': 5, 'p': 2}
2021-01-25 18:33:49,203 - pyswarms.single.local_best - INFO - Optimization finished | best cost: 606.421242683375, best pos: [1.22167951e+00 7.45761933e-01 1.18695722e+02 3.15071328e-01
 3.40043807e-06 5.04113506e-06 4.99547064e-07]
2021-01-25 18:33:49,240 - pyswarms.single.local_best - INFO - Optimize for 500 iters with {'c1': 0.1, 'c2': 0.3, 'w': 0.9, 'k': 5, 'p': 2}
2021-01-25 18:34:20,130 - pyswarms.single.local_best - INFO - Optimization finished | best cost: 658.5939043625505, best pos: [1.74347738e+00 1.11517297e+00 1.22769995e+02 1.24050013e-01
 3.07208157e-06 5.38014289e-06 1.05725617e-06]
2021-01-25 18:34:20,165 - pyswarms.single.local_best - INFO - Optimize for 500 iters with {'c1': 0.1, 'c2': 0.3, 'w': 0.9, 'k': 5, 'p': 2}
2021-01-25 18:34:50,077 - pyswarms.single.local_best - INFO - Optimization finished | best cost: 668.7617621498626, best pos: [1.33526884e+00 8.50376617e-01 1.19959199e+02 2.34689866e-01
 3.52504778e-07 4.78522348e-07 4.08811227e-06]
2021-01-25 18:34:50,113 - pyswarms.single.local_best - INFO - Optimize for 500 iters with {'c1': 0.1, 'c2': 0.3, 'w': 0.9, 'k': 5, 'p': 2}
2021-01-25 18:35:19,375 - pyswarms.single.local_best - INFO - Optimization finished | best cost: 612.1145343289578, best pos: [1.07731186e+00 6.31681099e-01 1.18482228e+02 4.41950247e-01
 3.73366134e-06 2.29651420e-07 5.14869692e-07]
2021-01-25 18:35:19,411 - pyswarms.single.local_best - INFO - Optimize for 500 iters with {'c1': 0.1, 'c2': 0.3, 'w': 0.9, 'k': 5, 'p': 2}
2021-01-25 18:35:50,257 - pyswarms.single.local_best - INFO - Optimization finished | best cost: 571.1851692552455, best pos: [1.12295465e+00 6.85598630e-01 1.21448012e+02 3.50764529e-01
 5.00383032e-08 4.35653220e-06 1.93130953e-06]
2021-01-25 18:35:50,291 - pyswarms.single.local_best - INFO - Optimize for 500 iters with {'c1': 0.1, 'c2': 0.3, 'w': 0.9, 'k': 5, 'p': 2}
2021-01-25 18:36:20,988 - pyswarms.single.local_best - INFO - Optimization finished | best cost: 580.7597387229573, best pos: [1.42976016e+00 8.17576633e-01 1.19727902e+02 2.60327477e-01
 1.53499224e-06 4.35105997e-06 2.94126199e-08]
2021-01-25 18:36:21,025 - pyswarms.single.local_best - INFO - Optimize for 500 iters with {'c1': 0.1, 'c2': 0.3, 'w': 0.9, 'k': 5, 'p': 2}
2021-01-25 18:36:51,451 - pyswarms.single.local_best - INFO - Optimization finished | best cost: 662.8799445884415, best pos: [1.29748933e+00 7.48020081e-01 1.25085413e+02 2.69710398e-01
 7.57877061e-06 7.97008720e-07 1.88195621e-07]
2021-01-25 18:36:51,489 - pyswarms.single.local_best - INFO - Optimize for 500 iters with {'c1': 0.1, 'c2': 0.3, 'w': 0.9, 'k': 5, 'p': 2}
2021-01-25 18:37:23,085 - pyswarms.single.local_best - INFO - Optimization finished | best cost: 601.3908609865365, best pos: [1.38786758e+00 8.41091121e-01 1.21379048e+02 2.47516353e-01
 4.08061872e-06 7.38072338e-07 9.22987780e-07]
2021-01-25 18:37:23,120 - pyswarms.single.local_best - INFO - Optimize for 500 iters with {'c1': 0.1, 'c2': 0.3, 'w': 0.9, 'k': 5, 'p': 2}
2021-01-25 18:37:53,617 - pyswarms.single.local_best - INFO - Optimization finished | best cost: 567.5088067238071, best pos: [1.32547008e+00 7.54781661e-01 1.20189233e+02 3.14088487e-01
 1.06383140e-06 1.94350695e-06 3.62313406e-07]
2021-01-25 18:37:53,649 - pyswarms.single.local_best - INFO - Optimize for 500 iters with {'c1': 0.1, 'c2': 0.3, 'w': 0.9, 'k': 5, 'p': 2}
2021-01-25 18:38:23,859 - pyswarms.single.local_best - INFO - Optimization finished | best cost: 644.476811309128, best pos: [1.79542163e+00 1.13120083e+00 1.21643906e+02 1.02395881e-01
 5.69049449e-06 2.80603731e-06 1.76049538e-06]
2021-01-25 18:38:23,895 - pyswarms.single.local_best - INFO - Optimize for 500 iters with {'c1': 0.1, 'c2': 0.3, 'w': 0.9, 'k': 5, 'p': 2}
2021-01-25 18:38:54,330 - pyswarms.single.local_best - INFO - Optimization finished | best cost: 554.1913501680692, best pos: [1.41641270e+00 7.93542407e-01 1.18142435e+02 2.78680177e-01
 7.49426001e-07 1.85343707e-06 6.55158565e-07]
2021-01-25 18:38:54,368 - pyswarms.single.local_best - INFO - Optimize for 500 iters with {'c1': 0.1, 'c2': 0.3, 'w': 0.9, 'k': 5, 'p': 2}
2021-01-25 18:39:25,000 - pyswarms.single.local_best - INFO - Optimization finished | best cost: 643.9449961701861, best pos: [1.16259309e+00 6.43680846e-01 1.22713011e+02 3.55562224e-01
 4.30400612e-06 5.13634849e-07 7.31660513e-07]
2021-01-25 18:39:25,037 - pyswarms.single.local_best - INFO - Optimize for 500 iters with {'c1': 0.1, 'c2': 0.3, 'w': 0.9, 'k': 5, 'p': 2}
2021-01-25 18:39:56,124 - pyswarms.single.local_best - INFO - Optimization finished | best cost: 604.7648964510095, best pos: [1.89434147e+00 1.02304773e+00 1.18649354e+02 1.42466640e-01
 2.37584869e-06 1.51241689e-06 2.66075399e-07]
2021-01-25 18:39:56,160 - pyswarms.single.local_best - INFO - Optimize for 500 iters with {'c1': 0.1, 'c2': 0.3, 'w': 0.9, 'k': 5, 'p': 2}
2021-01-25 18:40:26,167 - pyswarms.single.local_best - INFO - Optimization finished | best cost: 562.0874464490953, best pos: [1.26814688e+00 7.74778655e-01 1.18346165e+02 3.24012755e-01
 2.37698256e-06 2.75916035e-06 2.90033109e-07]
2021-01-25 18:40:26,203 - pyswarms.single.local_best - INFO - Optimize for 500 iters with {'c1': 0.1, 'c2': 0.3, 'w': 0.9, 'k': 5, 'p': 2}
2021-01-25 18:40:57,156 - pyswarms.single.local_best - INFO - Optimization finished | best cost: 626.6028596457668, best pos: [1.16316865e+00 7.19365182e-01 1.22553390e+02 3.35553433e-01
 4.30992968e-06 3.70896786e-06 3.88957811e-07]
2021-01-25 18:40:57,190 - pyswarms.single.local_best - INFO - Optimize for 500 iters with {'c1': 0.1, 'c2': 0.3, 'w': 0.9, 'k': 5, 'p': 2}
2021-01-25 18:41:28,655 - pyswarms.single.local_best - INFO - Optimization finished | best cost: 558.3298543845649, best pos: [1.69523904e+00 1.00607366e+00 1.18486982e+02 1.74612699e-01
 4.82003532e-06 4.25823012e-07 2.29117305e-07]
2021-01-25 18:41:28,693 - pyswarms.single.local_best - INFO - Optimize for 500 iters with {'c1': 0.1, 'c2': 0.3, 'w': 0.9, 'k': 5, 'p': 2}
2021-01-25 18:42:00,021 - pyswarms.single.local_best - INFO - Optimization finished | best cost: 591.1623773148183, best pos: [1.28121987e+00 8.50618461e-01 1.15845859e+02 2.87412271e-01
 3.30054109e-06 1.08327602e-06 1.72674071e-06]
2021-01-25 18:42:00,053 - pyswarms.single.local_best - INFO - Optimize for 500 iters with {'c1': 0.1, 'c2': 0.3, 'w': 0.9, 'k': 5, 'p': 2}
2021-01-25 18:42:30,715 - pyswarms.single.local_best - INFO - Optimization finished | best cost: 638.1870780005959, best pos: [1.52462835e+00 9.01176632e-01 1.20497360e+02 2.07344651e-01
 5.70821811e-06 2.31887146e-06 1.28655000e-08]
2021-01-25 18:42:30,746 - pyswarms.single.local_best - INFO - Optimize for 500 iters with {'c1': 0.1, 'c2': 0.3, 'w': 0.9, 'k': 5, 'p': 2}
2021-01-25 18:43:01,560 - pyswarms.single.local_best - INFO - Optimization finished | best cost: 621.9680302923273, best pos: [1.24875822e+00 7.98931359e-01 1.19033292e+02 3.09314650e-01
 1.60412518e-06 3.00173761e-06 9.57510951e-07]
2021-01-25 18:43:01,592 - pyswarms.single.local_best - INFO - Optimize for 500 iters with {'c1': 0.1, 'c2': 0.3, 'w': 0.9, 'k': 5, 'p': 2}
2021-01-25 18:43:30,235 - pyswarms.single.local_best - INFO - Optimization finished | best cost: 585.0734672748871, best pos: [1.97060986e+00 1.02159234e+00 1.20716719e+02 1.16634275e-01
 2.56400076e-06 4.63052604e-06 2.75616248e-08]
2021-01-25 18:43:30,277 - pyswarms.single.local_best - INFO - Optimize for 500 iters with {'c1': 0.1, 'c2': 0.3, 'w': 0.9, 'k': 5, 'p': 2}
2021-01-25 18:44:01,937 - pyswarms.single.local_best - INFO - Optimization finished | best cost: 592.71826700155, best pos: [1.76521715e+00 9.27613708e-01 1.20623019e+02 1.64513156e-01
 8.66034508e-07 2.47120298e-06 5.35300193e-07]
2021-01-25 18:44:01,969 - pyswarms.single.local_best - INFO - Optimize for 500 iters with {'c1': 0.1, 'c2': 0.3, 'w': 0.9, 'k': 5, 'p': 2}
2021-01-25 18:44:33,650 - pyswarms.single.local_best - INFO - Optimization finished | best cost: 560.510453314615, best pos: [1.25508698e+00 7.05029770e-01 1.20131640e+02 3.44372269e-01
 2.70326272e-06 6.46408095e-07 5.40474873e-07]
2021-01-25 18:44:33,681 - pyswarms.single.local_best - INFO - Optimize for 500 iters with {'c1': 0.1, 'c2': 0.3, 'w': 0.9, 'k': 5, 'p': 2}
2021-01-25 18:45:05,410 - pyswarms.single.local_best - INFO - Optimization finished | best cost: 612.2111802403537, best pos: [1.59933901e+00 8.88469827e-01 1.19009053e+02 2.16915015e-01
 1.31877586e-06 1.77590940e-06 4.59500658e-07]
2021-01-25 18:45:05,447 - pyswarms.single.local_best - INFO - Optimize for 500 iters with {'c1': 0.1, 'c2': 0.3, 'w': 0.9, 'k': 5, 'p': 2}
2021-01-25 18:45:35,639 - pyswarms.single.local_best - INFO - Optimization finished | best cost: 621.6679245000765, best pos: [1.39456103e+00 7.82114242e-01 1.22339018e+02 2.70289363e-01
 1.50268946e-07 1.47300374e-07 1.28987171e-06]
2021-01-25 18:45:35,676 - pyswarms.single.local_best - INFO - Optimize for 500 iters with {'c1': 0.1, 'c2': 0.3, 'w': 0.9, 'k': 5, 'p': 2}
2021-01-25 18:46:06,977 - pyswarms.single.local_best - INFO - Optimization finished | best cost: 554.649874362231, best pos: [1.47719010e+00 8.29924993e-01 1.19599358e+02 2.39372736e-01
 3.43457990e-06 3.09734285e-06 8.62366242e-08]
2021-01-25 18:46:07,009 - pyswarms.single.local_best - INFO - Optimize for 500 iters with {'c1': 0.1, 'c2': 0.3, 'w': 0.9, 'k': 5, 'p': 2}
2021-01-25 18:46:37,596 - pyswarms.single.local_best - INFO - Optimization finished | best cost: 605.4999236610827, best pos: [1.42783675e+00 9.43279015e-01 1.17475074e+02 2.36453012e-01
 3.79142284e-06 9.11938002e-07 9.69476977e-07]
2021-01-25 18:46:37,634 - pyswarms.single.local_best - INFO - Optimize for 500 iters with {'c1': 0.1, 'c2': 0.3, 'w': 0.9, 'k': 5, 'p': 2}
2021-01-25 18:47:08,421 - pyswarms.single.local_best - INFO - Optimization finished | best cost: 621.3552976962914, best pos: [1.57444292e+00 9.45568497e-01 1.23255262e+02 1.72552095e-01
 4.83404847e-06 4.86569651e-06 4.31375120e-07]
2021-01-25 18:47:08,455 - pyswarms.single.local_best - INFO - Optimize for 500 iters with {'c1': 0.1, 'c2': 0.3, 'w': 0.9, 'k': 5, 'p': 2}
2021-01-25 18:47:39,217 - pyswarms.single.local_best - INFO - Optimization finished | best cost: 619.3336797059982, best pos: [1.33863663e+00 8.23059193e-01 1.19781340e+02 2.73711955e-01
 2.89891399e-06 1.27845375e-06 8.86829254e-07]
2021-01-25 18:47:39,253 - pyswarms.single.local_best - INFO - Optimize for 500 iters with {'c1': 0.1, 'c2': 0.3, 'w': 0.9, 'k': 5, 'p': 2}
2021-01-25 18:48:10,135 - pyswarms.single.local_best - INFO - Optimization finished | best cost: 614.8660758934193, best pos: [1.26927194e+00 7.81454420e-01 1.20922099e+02 2.94985506e-01
 4.29420484e-06 1.45042035e-06 8.47677820e-07]
2021-01-25 18:48:10,172 - pyswarms.single.local_best - INFO - Optimize for 500 iters with {'c1': 0.1, 'c2': 0.3, 'w': 0.9, 'k': 5, 'p': 2}
2021-01-25 18:48:41,691 - pyswarms.single.local_best - INFO - Optimization finished | best cost: 571.2479004543601, best pos: [1.38432610e+00 7.32557870e-01 1.20155639e+02 2.99072758e-01
 1.08734573e-06 2.36967745e-06 2.06417252e-07]
2021-01-25 18:48:41,730 - pyswarms.single.local_best - INFO - Optimize for 500 iters with {'c1': 0.1, 'c2': 0.3, 'w': 0.9, 'k': 5, 'p': 2}
2021-01-25 18:49:11,289 - pyswarms.single.local_best - INFO - Optimization finished | best cost: 628.6456543097088, best pos: [1.82250476e+00 9.99342267e-01 1.15498208e+02 1.90089089e-01
 3.63452592e-07 1.95338285e-06 2.08362981e-07]
2021-01-25 18:49:11,321 - pyswarms.single.local_best - INFO - Optimize for 500 iters with {'c1': 0.1, 'c2': 0.3, 'w': 0.9, 'k': 5, 'p': 2}
2021-01-25 18:49:42,720 - pyswarms.single.local_best - INFO - Optimization finished | best cost: 576.0873941445253, best pos: [1.40546676e+00 7.66987735e-01 1.18558032e+02 2.71745928e-01
 3.52383398e-06 2.12961790e-06 1.46355739e-07]
2021-01-25 18:49:42,757 - pyswarms.single.local_best - INFO - Optimize for 500 iters with {'c1': 0.1, 'c2': 0.3, 'w': 0.9, 'k': 5, 'p': 2}
2021-01-25 18:50:14,277 - pyswarms.single.local_best - INFO - Optimization finished | best cost: 566.1197059250756, best pos: [1.57792900e+00 9.43171810e-01 1.21625742e+02 1.72852879e-01
 4.19782269e-06 2.73399278e-06 1.08922332e-06]
2021-01-25 18:50:14,313 - pyswarms.single.local_best - INFO - Optimize for 500 iters with {'c1': 0.1, 'c2': 0.3, 'w': 0.9, 'k': 5, 'p': 2}
2021-01-25 18:50:44,393 - pyswarms.single.local_best - INFO - Optimization finished | best cost: 645.5112777733416, best pos: [9.97318285e-01 5.26553178e-01 1.23864369e+02 4.66629039e-01
 4.58925808e-06 6.78671686e-07 5.07131744e-07]
2021-01-25 18:50:44,430 - pyswarms.single.local_best - INFO - Optimize for 500 iters with {'c1': 0.1, 'c2': 0.3, 'w': 0.9, 'k': 5, 'p': 2}
2021-01-25 18:51:15,437 - pyswarms.single.local_best - INFO - Optimization finished | best cost: 610.415439894592, best pos: [1.50753285e+00 7.79321426e-01 1.19867682e+02 2.38889383e-01
 3.23997367e-06 2.67617569e-06 3.46545771e-08]
2021-01-25 18:51:15,472 - pyswarms.single.local_best - INFO - Optimize for 500 iters with {'c1': 0.1, 'c2': 0.3, 'w': 0.9, 'k': 5, 'p': 2}
2021-01-25 18:51:46,004 - pyswarms.single.local_best - INFO - Optimization finished | best cost: 608.5433230278408, best pos: [1.19748123e+00 6.55207258e-01 1.21766299e+02 3.77973260e-01
 2.93533013e-06 5.97727487e-07 1.45020122e-07]
2021-01-25 18:51:46,044 - pyswarms.single.local_best - INFO - Optimize for 500 iters with {'c1': 0.1, 'c2': 0.3, 'w': 0.9, 'k': 5, 'p': 2}
2021-01-25 18:52:18,028 - pyswarms.single.local_best - INFO - Optimization finished | best cost: 560.6919760202337, best pos: [1.65174205e+00 9.52375385e-01 1.21251082e+02 1.75267847e-01
 4.97190967e-06 2.52287601e-06 1.39819088e-09]
2021-01-25 18:52:18,064 - pyswarms.single.local_best - INFO - Optimize for 500 iters with {'c1': 0.1, 'c2': 0.3, 'w': 0.9, 'k': 5, 'p': 2}
2021-01-25 18:52:49,547 - pyswarms.single.local_best - INFO - Optimization finished | best cost: 596.6381398744237, best pos: [1.38739704e+00 7.72266633e-01 1.21307217e+02 2.64191517e-01
 3.12141782e-06 1.83420974e-06 4.83328601e-07]
2021-01-25 18:52:49,580 - pyswarms.single.local_best - INFO - Optimize for 500 iters with {'c1': 0.1, 'c2': 0.3, 'w': 0.9, 'k': 5, 'p': 2}
2021-01-25 18:53:19,754 - pyswarms.single.local_best - INFO - Optimization finished | best cost: 572.8493137052136, best pos: [1.26913469e+00 7.47586296e-01 1.19929078e+02 3.14879389e-01
 5.06321313e-06 1.24434454e-06 8.23536995e-08]
2021-01-25 18:53:19,789 - pyswarms.single.local_best - INFO - Optimize for 500 iters with {'c1': 0.1, 'c2': 0.3, 'w': 0.9, 'k': 5, 'p': 2}
2021-01-25 18:53:51,475 - pyswarms.single.local_best - INFO - Optimization finished | best cost: 641.44320028882, best pos: [7.07250760e-01 4.57499318e-01 1.21818601e+02 6.68479179e-01
 8.74926989e-06 2.77812767e-06 2.87321887e-06]
2021-01-25 18:53:51,513 - pyswarms.single.local_best - INFO - Optimize for 500 iters with {'c1': 0.1, 'c2': 0.3, 'w': 0.9, 'k': 5, 'p': 2}
2021-01-25 18:54:22,428 - pyswarms.single.local_best - INFO - Optimization finished | best cost: 584.9473808574458, best pos: [1.19768764e+00 7.40899968e-01 1.20114065e+02 3.40923792e-01
 1.43174212e-08 2.49012608e-06 1.39886932e-06]
2021-01-25 18:54:22,463 - pyswarms.single.local_best - INFO - Optimize for 500 iters with {'c1': 0.1, 'c2': 0.3, 'w': 0.9, 'k': 5, 'p': 2}
2021-01-25 18:54:53,059 - pyswarms.single.local_best - INFO - Optimization finished | best cost: 587.9064022642725, best pos: [1.30838220e+00 7.05069499e-01 1.21215341e+02 3.03397141e-01
 1.96559434e-06 2.79078362e-06 4.75955117e-07]
2021-01-25 18:54:53,095 - pyswarms.single.local_best - INFO - Optimize for 500 iters with {'c1': 0.1, 'c2': 0.3, 'w': 0.9, 'k': 5, 'p': 2}
2021-01-25 18:55:23,417 - pyswarms.single.local_best - INFO - Optimization finished | best cost: 650.2354140079605, best pos: [1.93027076e+00 1.15473988e+00 1.19570967e+02 1.18691298e-01
 1.92033865e-06 2.24330920e-06 4.81850132e-07]
2021-01-25 18:55:23,452 - pyswarms.single.local_best - INFO - Optimize for 500 iters with {'c1': 0.1, 'c2': 0.3, 'w': 0.9, 'k': 5, 'p': 2}
2021-01-25 18:55:54,016 - pyswarms.single.local_best - INFO - Optimization finished | best cost: 638.8523783347123, best pos: [1.25578394e+00 7.49804304e-01 1.18073239e+02 3.35706277e-01
 4.51024955e-06 8.27914981e-07 5.86617125e-08]
2021-01-25 18:55:54,052 - pyswarms.single.local_best - INFO - Optimize for 500 iters with {'c1': 0.1, 'c2': 0.3, 'w': 0.9, 'k': 5, 'p': 2}
2021-01-25 18:56:25,287 - pyswarms.single.local_best - INFO - Optimization finished | best cost: 659.3471303799288, best pos: [1.53866010e+00 9.52190252e-01 1.17229430e+02 1.89841386e-01
 6.64029052e-06 5.85036200e-06 3.25971345e-07]
2021-01-25 18:56:25,324 - pyswarms.single.local_best - INFO - Optimize for 500 iters with {'c1': 0.1, 'c2': 0.3, 'w': 0.9, 'k': 5, 'p': 2}
2021-01-25 18:56:55,756 - pyswarms.single.local_best - INFO - Optimization finished | best cost: 573.7349271873279, best pos: [1.77098783e+00 9.08784535e-01 1.19327841e+02 2.01187848e-01
 4.81370281e-07 1.93413669e-06 7.75866749e-08]
2021-01-25 18:56:55,794 - pyswarms.single.local_best - INFO - Optimize for 500 iters with {'c1': 0.1, 'c2': 0.3, 'w': 0.9, 'k': 5, 'p': 2}
2021-01-25 18:57:28,156 - pyswarms.single.local_best - INFO - Optimization finished | best cost: 634.3625954291889, best pos: [1.70014325e+00 1.04611620e+00 1.19633189e+02 1.52018694e-01
 6.85590199e-06 2.44711350e-06 1.66137687e-07]
2021-01-25 18:57:28,193 - pyswarms.single.local_best - INFO - Optimize for 500 iters with {'c1': 0.1, 'c2': 0.3, 'w': 0.9, 'k': 5, 'p': 2}
2021-01-25 18:57:59,007 - pyswarms.single.local_best - INFO - Optimization finished | best cost: 609.8127315579279, best pos: [1.92443743e+00 1.16262907e+00 1.18627452e+02 1.10656413e-01
 1.50348125e-06 3.59404713e-06 8.00635710e-07]
2021-01-25 18:57:59,042 - pyswarms.single.local_best - INFO - Optimize for 500 iters with {'c1': 0.1, 'c2': 0.3, 'w': 0.9, 'k': 5, 'p': 2}
2021-01-25 18:58:30,027 - pyswarms.single.local_best - INFO - Optimization finished | best cost: 635.8634453216318, best pos: [1.33896341e+00 8.09022908e-01 1.17886325e+02 2.72497487e-01
 5.58102110e-07 5.69277122e-06 9.55157173e-07]
2021-01-25 18:58:30,062 - pyswarms.single.local_best - INFO - Optimize for 500 iters with {'c1': 0.1, 'c2': 0.3, 'w': 0.9, 'k': 5, 'p': 2}
2021-01-25 18:59:01,852 - pyswarms.single.local_best - INFO - Optimization finished | best cost: 601.5326392392168, best pos: [1.31752504e+00 7.25471112e-01 1.21609338e+02 2.96353728e-01
 2.29300893e-06 1.17826727e-06 7.93559854e-07]
2021-01-25 18:59:01,888 - pyswarms.single.local_best - INFO - Optimize for 500 iters with {'c1': 0.1, 'c2': 0.3, 'w': 0.9, 'k': 5, 'p': 2}
2021-01-25 18:59:33,082 - pyswarms.single.local_best - INFO - Optimization finished | best cost: 599.6731835581578, best pos: [1.58070131e+00 8.75438492e-01 1.21357987e+02 2.07254832e-01
 1.36577414e-06 4.16621843e-06 1.65021123e-07]
2021-01-25 18:59:33,114 - pyswarms.single.local_best - INFO - Optimize for 500 iters with {'c1': 0.1, 'c2': 0.3, 'w': 0.9, 'k': 5, 'p': 2}
2021-01-25 19:00:03,766 - pyswarms.single.local_best - INFO - Optimization finished | best cost: 601.9070696558933, best pos: [1.61176280e+00 9.25425268e-01 1.19942709e+02 1.90602152e-01
 4.49701094e-06 8.35357056e-07 3.35334796e-07]
2021-01-25 19:00:03,803 - pyswarms.single.local_best - INFO - Optimize for 500 iters with {'c1': 0.1, 'c2': 0.3, 'w': 0.9, 'k': 5, 'p': 2}
2021-01-25 19:00:35,095 - pyswarms.single.local_best - INFO - Optimization finished | best cost: 576.1293894973434, best pos: [1.68756072e+00 9.04173897e-01 1.18352844e+02 1.87420737e-01
 1.99225879e-06 3.87674854e-06 1.97820992e-07]
2021-01-25 19:00:35,133 - pyswarms.single.local_best - INFO - Optimize for 500 iters with {'c1': 0.1, 'c2': 0.3, 'w': 0.9, 'k': 5, 'p': 2}
2021-01-25 19:01:05,379 - pyswarms.single.local_best - INFO - Optimization finished | best cost: 623.829912856516, best pos: [1.02522958e+00 6.21137855e-01 1.15355905e+02 5.14178103e-01
 1.32286621e-06 7.07603545e-07 5.25002051e-07]
2021-01-25 19:01:05,416 - pyswarms.single.local_best - INFO - Optimize for 500 iters with {'c1': 0.1, 'c2': 0.3, 'w': 0.9, 'k': 5, 'p': 2}
2021-01-25 19:01:36,881 - pyswarms.single.local_best - INFO - Optimization finished | best cost: 636.7718775601047, best pos: [9.75628354e-01 5.89007080e-01 1.20527916e+02 4.64717734e-01
 6.47671181e-06 2.06716971e-07 8.61840477e-07]
2021-01-25 19:01:36,913 - pyswarms.single.local_best - INFO - Optimize for 500 iters with {'c1': 0.1, 'c2': 0.3, 'w': 0.9, 'k': 5, 'p': 2}
2021-01-25 19:02:07,344 - pyswarms.single.local_best - INFO - Optimization finished | best cost: 671.1420059013276, best pos: [8.99267783e-01 5.68133427e-01 1.22253649e+02 4.94858399e-01
 4.73968861e-06 4.21928844e-06 1.01175708e-06]
2021-01-25 19:02:07,383 - pyswarms.single.local_best - INFO - Optimize for 500 iters with {'c1': 0.1, 'c2': 0.3, 'w': 0.9, 'k': 5, 'p': 2}
2021-01-25 19:02:38,238 - pyswarms.single.local_best - INFO - Optimization finished | best cost: 579.7479378933706, best pos: [1.11274443e+00 5.95610715e-01 1.20123122e+02 4.05356712e-01
 4.14063318e-07 5.48293189e-06 4.17548062e-08]
2021-01-25 19:02:38,274 - pyswarms.single.local_best - INFO - Optimize for 500 iters with {'c1': 0.1, 'c2': 0.3, 'w': 0.9, 'k': 5, 'p': 2}
2021-01-25 19:03:08,909 - pyswarms.single.local_best - INFO - Optimization finished | best cost: 623.5514716718296, best pos: [1.69371516e+00 9.28916282e-01 1.17726019e+02 1.75310923e-01
 1.52245389e-06 4.69416993e-06 6.29631354e-07]
2021-01-25 19:03:08,946 - pyswarms.single.local_best - INFO - Optimize for 500 iters with {'c1': 0.1, 'c2': 0.3, 'w': 0.9, 'k': 5, 'p': 2}
2021-01-25 19:03:39,181 - pyswarms.single.local_best - INFO - Optimization finished | best cost: 638.5939717756886, best pos: [1.45496443e+00 8.56398120e-01 1.20325427e+02 2.19940896e-01
 2.10613342e-06 3.16670356e-06 1.22382264e-06]
2021-01-25 19:03:39,217 - pyswarms.single.local_best - INFO - Optimize for 500 iters with {'c1': 0.1, 'c2': 0.3, 'w': 0.9, 'k': 5, 'p': 2}
2021-01-25 19:04:10,088 - pyswarms.single.local_best - INFO - Optimization finished | best cost: 630.8905562438731, best pos: [1.28469563e+00 7.98172049e-01 1.19052370e+02 3.04991512e-01
 1.88676975e-06 4.91377969e-06 3.98267641e-08]
2021-01-25 19:04:10,124 - pyswarms.single.local_best - INFO - Optimize for 500 iters with {'c1': 0.1, 'c2': 0.3, 'w': 0.9, 'k': 5, 'p': 2}
2021-01-25 19:04:40,914 - pyswarms.single.local_best - INFO - Optimization finished | best cost: 636.8754014792945, best pos: [1.76501817e+00 1.01965364e+00 1.18245320e+02 1.53098992e-01
 6.09573768e-08 5.93460626e-06 6.90069916e-07]
2021-01-25 19:04:40,945 - pyswarms.single.local_best - INFO - Optimize for 500 iters with {'c1': 0.1, 'c2': 0.3, 'w': 0.9, 'k': 5, 'p': 2}
2021-01-25 19:05:11,539 - pyswarms.single.local_best - INFO - Optimization finished | best cost: 605.3361944708333, best pos: [1.74561882e+00 1.03617296e+00 1.13900319e+02 1.91371923e-01
 2.41954302e-07 4.30210768e-06 1.51896468e-07]
2021-01-25 19:05:11,573 - pyswarms.single.local_best - INFO - Optimize for 500 iters with {'c1': 0.1, 'c2': 0.3, 'w': 0.9, 'k': 5, 'p': 2}
2021-01-25 19:05:41,520 - pyswarms.single.local_best - INFO - Optimization finished | best cost: 587.5554680693451, best pos: [1.12530434e+00 6.34829860e-01 1.21977645e+02 3.65689200e-01
 1.47371734e-06 3.26724832e-06 1.22449109e-06]
2021-01-25 19:05:41,566 - pyswarms.single.local_best - INFO - Optimize for 500 iters with {'c1': 0.1, 'c2': 0.3, 'w': 0.9, 'k': 5, 'p': 2}
2021-01-25 19:06:12,718 - pyswarms.single.local_best - INFO - Optimization finished | best cost: 613.2063957571081, best pos: [9.49740038e-01 5.34298515e-01 1.19390007e+02 5.45872530e-01
 1.91267490e-06 1.31612001e-06 4.45875203e-07]
2021-01-25 19:06:12,755 - pyswarms.single.local_best - INFO - Optimize for 500 iters with {'c1': 0.1, 'c2': 0.3, 'w': 0.9, 'k': 5, 'p': 2}
2021-01-25 19:06:44,101 - pyswarms.single.local_best - INFO - Optimization finished | best cost: 619.1209091988035, best pos: [1.41900645e+00 8.19022591e-01 1.19454449e+02 2.56822443e-01
 1.86161814e-06 3.72680524e-06 3.62689498e-07]
2021-01-25 19:06:44,135 - pyswarms.single.local_best - INFO - Optimize for 500 iters with {'c1': 0.1, 'c2': 0.3, 'w': 0.9, 'k': 5, 'p': 2}
2021-01-25 19:07:15,407 - pyswarms.single.local_best - INFO - Optimization finished | best cost: 581.4766522581858, best pos: [1.39647152e+00 8.17655837e-01 1.18993623e+02 2.58755471e-01
 5.15137295e-06 6.03156986e-08 7.26567530e-07]
2021-01-25 19:07:15,447 - pyswarms.single.local_best - INFO - Optimize for 500 iters with {'c1': 0.1, 'c2': 0.3, 'w': 0.9, 'k': 5, 'p': 2}
2021-01-25 19:07:47,537 - pyswarms.single.local_best - INFO - Optimization finished | best cost: 602.6937487663527, best pos: [1.57069267e+00 9.34656238e-01 1.19939853e+02 2.03749006e-01
 3.39564111e-06 1.60038232e-06 4.59312322e-07]
2021-01-25 19:07:47,575 - pyswarms.single.local_best - INFO - Optimize for 500 iters with {'c1': 0.1, 'c2': 0.3, 'w': 0.9, 'k': 5, 'p': 2}
2021-01-25 19:08:18,626 - pyswarms.single.local_best - INFO - Optimization finished | best cost: 636.6659083158659, best pos: [1.40398671e+00 8.56145261e-01 1.19978700e+02 2.65457310e-01
 2.07450388e-06 1.44547185e-06 5.68168257e-07]
2021-01-25 19:08:18,664 - pyswarms.single.local_best - INFO - Optimize for 500 iters with {'c1': 0.1, 'c2': 0.3, 'w': 0.9, 'k': 5, 'p': 2}
2021-01-25 19:08:49,701 - pyswarms.single.local_best - INFO - Optimization finished | best cost: 622.7890470297164, best pos: [8.61755327e-01 5.04509829e-01 1.18711312e+02 5.94300578e-01
 5.89961881e-06 5.65112535e-07 5.53086707e-07]
2021-01-25 19:08:49,735 - pyswarms.single.local_best - INFO - Optimize for 500 iters with {'c1': 0.1, 'c2': 0.3, 'w': 0.9, 'k': 5, 'p': 2}
2021-01-25 19:09:19,944 - pyswarms.single.local_best - INFO - Optimization finished | best cost: 631.9715865546451, best pos: [1.22192657e+00 6.89526735e-01 1.23512107e+02 3.19615561e-01
 1.55027063e-06 6.00814691e-06 9.28455981e-08]
2021-01-25 19:09:19,976 - pyswarms.single.local_best - INFO - Optimize for 500 iters with {'c1': 0.1, 'c2': 0.3, 'w': 0.9, 'k': 5, 'p': 2}
2021-01-25 19:09:51,684 - pyswarms.single.local_best - INFO - Optimization finished | best cost: 602.0928571041404, best pos: [1.64253811e+00 9.72707366e-01 1.19220068e+02 1.80639467e-01
 1.13420138e-06 4.01843543e-06 6.43548266e-07]
2021-01-25 19:09:51,719 - pyswarms.single.local_best - INFO - Optimize for 500 iters with {'c1': 0.1, 'c2': 0.3, 'w': 0.9, 'k': 5, 'p': 2}
2021-01-25 19:10:21,839 - pyswarms.single.local_best - INFO - Optimization finished | best cost: 571.3257355894934, best pos: [1.59794478e+00 8.88709282e-01 1.21749553e+02 1.80591929e-01
 4.41543254e-06 5.57449313e-06 3.93318076e-08]
2021-01-25 19:10:21,879 - pyswarms.single.local_best - INFO - Optimize for 500 iters with {'c1': 0.1, 'c2': 0.3, 'w': 0.9, 'k': 5, 'p': 2}
2021-01-25 19:10:52,462 - pyswarms.single.local_best - INFO - Optimization finished | best cost: 564.9089100570753, best pos: [1.75810028e+00 9.17544196e-01 1.18125886e+02 2.07574201e-01
 3.81715980e-07 2.20808363e-06 7.60446289e-08]
2021-01-25 19:10:52,497 - pyswarms.single.local_best - INFO - Optimize for 500 iters with {'c1': 0.1, 'c2': 0.3, 'w': 0.9, 'k': 5, 'p': 2}
2021-01-25 19:11:23,282 - pyswarms.single.local_best - INFO - Optimization finished | best cost: 547.9975969787437, best pos: [1.08506395e+00 6.27673342e-01 1.20723893e+02 3.94464951e-01
 8.48973394e-07 4.65012152e-06 9.17210884e-07]
2021-01-25 19:11:23,324 - pyswarms.single.local_best - INFO - Optimize for 500 iters with {'c1': 0.1, 'c2': 0.3, 'w': 0.9, 'k': 5, 'p': 2}
2021-01-25 19:11:49,123 - pyswarms.single.local_best - INFO - Optimization finished | best cost: 245.2859628373248, best pos: [1.23953623e+00 1.10634195e+00 1.12843602e+02 3.72020239e-01
 2.23325680e-07 1.63471343e-06 4.31221190e-07]
2021-01-25 19:11:49,161 - pyswarms.single.local_best - INFO - Optimize for 500 iters with {'c1': 0.1, 'c2': 0.3, 'w': 0.9, 'k': 5, 'p': 2}
2021-01-25 19:12:14,498 - pyswarms.single.local_best - INFO - Optimization finished | best cost: 210.69584614234947, best pos: [9.01526651e-01 1.42311632e+00 1.40181858e+02 5.11568413e-01
 1.38907812e-06 2.31256957e-06 8.57512646e-07]
2021-01-25 19:12:14,535 - pyswarms.single.local_best - INFO - Optimize for 500 iters with {'c1': 0.1, 'c2': 0.3, 'w': 0.9, 'k': 5, 'p': 2}
2021-01-25 19:12:39,881 - pyswarms.single.local_best - INFO - Optimization finished | best cost: 231.4341263241644, best pos: [1.03261875e+00 1.95242822e+00 1.40584922e+02 3.93751664e-01
 1.94492892e-06 1.90888582e-06 1.43634842e-06]
2021-01-25 19:12:39,914 - pyswarms.single.local_best - INFO - Optimize for 500 iters with {'c1': 0.1, 'c2': 0.3, 'w': 0.9, 'k': 5, 'p': 2}
2021-01-25 19:13:05,643 - pyswarms.single.local_best - INFO - Optimization finished | best cost: 268.0857025173546, best pos: [1.37903386e+00 1.94240322e+00 1.39358502e+02 2.34686421e-01
 1.78617279e-06 1.51222434e-06 1.00384116e-06]
2021-01-25 19:13:05,680 - pyswarms.single.local_best - INFO - Optimize for 500 iters with {'c1': 0.1, 'c2': 0.3, 'w': 0.9, 'k': 5, 'p': 2}
2021-01-25 19:13:31,340 - pyswarms.single.local_best - INFO - Optimization finished | best cost: 246.57392010000945, best pos: [9.53076960e-01 1.75030589e+00 1.41009419e+02 4.56270976e-01
 1.68349577e-06 2.30237544e-06 1.25015327e-06]
2021-01-25 19:13:31,378 - pyswarms.single.local_best - INFO - Optimize for 500 iters with {'c1': 0.1, 'c2': 0.3, 'w': 0.9, 'k': 5, 'p': 2}
2021-01-25 19:13:56,427 - pyswarms.single.local_best - INFO - Optimization finished | best cost: 238.7437679629587, best pos: [7.66577052e-01 1.04877822e+00 1.00611381e+02 4.24438067e-01
 4.55489188e-07 1.11719277e-06 3.82428052e-06]
2021-01-25 19:13:56,463 - pyswarms.single.local_best - INFO - Optimize for 500 iters with {'c1': 0.1, 'c2': 0.3, 'w': 0.9, 'k': 5, 'p': 2}
2021-01-25 19:14:22,602 - pyswarms.single.local_best - INFO - Optimization finished | best cost: 243.96579866445418, best pos: [1.11112637e+00 1.54113544e+00 1.39971238e+02 3.53717083e-01
 1.80696866e-06 2.15715941e-06 1.00624858e-06]
2021-01-25 19:14:22,640 - pyswarms.single.local_best - INFO - Optimize for 500 iters with {'c1': 0.1, 'c2': 0.3, 'w': 0.9, 'k': 5, 'p': 2}
2021-01-25 19:14:49,448 - pyswarms.single.local_best - INFO - Optimization finished | best cost: 242.46393220858926, best pos: [9.77528194e-01 1.77512203e+00 1.40384446e+02 4.37452705e-01
 1.12839384e-06 1.34163823e-06 1.68443491e-06]
2021-01-25 19:14:49,485 - pyswarms.single.local_best - INFO - Optimize for 500 iters with {'c1': 0.1, 'c2': 0.3, 'w': 0.9, 'k': 5, 'p': 2}
2021-01-25 19:15:14,697 - pyswarms.single.local_best - INFO - Optimization finished | best cost: 231.7080947588812, best pos: [1.84938206e+00 1.59971388e+00 1.21451702e+02 1.55369630e-01
 7.30458939e-07 3.58156072e-07 5.13096355e-07]
2021-01-25 19:15:14,734 - pyswarms.single.local_best - INFO - Optimize for 500 iters with {'c1': 0.1, 'c2': 0.3, 'w': 0.9, 'k': 5, 'p': 2}
2021-01-25 19:15:40,687 - pyswarms.single.local_best - INFO - Optimization finished | best cost: 264.4701649434846, best pos: [7.88266408e-01 1.31056211e+00 1.40849716e+02 6.21648610e-01
 2.62300305e-06 1.67906797e-06 6.75412585e-07]
2021-01-25 19:15:40,724 - pyswarms.single.local_best - INFO - Optimize for 500 iters with {'c1': 0.1, 'c2': 0.3, 'w': 0.9, 'k': 5, 'p': 2}
2021-01-25 19:16:06,232 - pyswarms.single.local_best - INFO - Optimization finished | best cost: 253.66953265851913, best pos: [1.00523321e+00 1.53942345e+00 1.39923031e+02 4.25017888e-01
 2.70412759e-06 1.82433039e-06 7.24745097e-07]
2021-01-25 19:16:06,265 - pyswarms.single.local_best - INFO - Optimize for 500 iters with {'c1': 0.1, 'c2': 0.3, 'w': 0.9, 'k': 5, 'p': 2}
2021-01-25 19:16:31,870 - pyswarms.single.local_best - INFO - Optimization finished | best cost: 265.1626836410604, best pos: [1.46039883e+00 1.27570138e+00 1.14831890e+02 2.77554710e-01
 1.35058049e-06 2.03378852e-06 6.27893071e-08]
2021-01-25 19:16:31,913 - pyswarms.single.local_best - INFO - Optimize for 500 iters with {'c1': 0.1, 'c2': 0.3, 'w': 0.9, 'k': 5, 'p': 2}
2021-01-25 19:16:58,109 - pyswarms.single.local_best - INFO - Optimization finished | best cost: 261.1312137416759, best pos: [1.04836528e+00 1.14531706e+00 1.40752085e+02 4.25637241e-01
 1.13803793e-06 4.70245982e-09 1.27979657e-06]
2021-01-25 19:16:58,145 - pyswarms.single.local_best - INFO - Optimize for 500 iters with {'c1': 0.1, 'c2': 0.3, 'w': 0.9, 'k': 5, 'p': 2}
2021-01-25 19:17:24,086 - pyswarms.single.local_best - INFO - Optimization finished | best cost: 272.65760084313695, best pos: [5.89608303e-01 1.40431743e+00 9.48329385e+01 2.44169192e-01
 4.20038548e-06 3.48581599e-06 3.61640461e-06]
2021-01-25 19:17:24,121 - pyswarms.single.local_best - INFO - Optimize for 500 iters with {'c1': 0.1, 'c2': 0.3, 'w': 0.9, 'k': 5, 'p': 2}
2021-01-25 19:17:49,378 - pyswarms.single.local_best - INFO - Optimization finished | best cost: 224.29698634254564, best pos: [8.64360088e-01 1.25743749e+00 1.02399866e+02 3.12323768e-01
 2.70158414e-06 2.83486439e-06 2.67993881e-06]
2021-01-25 19:17:49,416 - pyswarms.single.local_best - INFO - Optimize for 500 iters with {'c1': 0.1, 'c2': 0.3, 'w': 0.9, 'k': 5, 'p': 2}
2021-01-25 19:18:15,533 - pyswarms.single.local_best - INFO - Optimization finished | best cost: 241.18813632709683, best pos: [8.76071542e-01 1.78011185e+00 9.86823579e+01 1.55035532e-01
 1.56256081e-07 2.48471554e-06 3.46422988e-06]
2021-01-25 19:18:15,570 - pyswarms.single.local_best - INFO - Optimize for 500 iters with {'c1': 0.1, 'c2': 0.3, 'w': 0.9, 'k': 5, 'p': 2}
2021-01-25 19:18:41,752 - pyswarms.single.local_best - INFO - Optimization finished | best cost: 235.59308350765252, best pos: [1.12203953e+00 1.02682958e+00 1.15671779e+02 4.21485945e-01
 7.90211795e-07 1.77254065e-06 3.15909185e-07]
2021-01-25 19:18:41,789 - pyswarms.single.local_best - INFO - Optimize for 500 iters with {'c1': 0.1, 'c2': 0.3, 'w': 0.9, 'k': 5, 'p': 2}
2021-01-25 19:19:06,901 - pyswarms.single.local_best - INFO - Optimization finished | best cost: 235.23979075721297, best pos: [5.94650168e-01 1.23189801e+00 9.41899679e+01 3.32269993e-01
 1.31287448e-07 2.56392302e-06 3.25342529e-06]
2021-01-25 19:19:06,935 - pyswarms.single.local_best - INFO - Optimize for 500 iters with {'c1': 0.1, 'c2': 0.3, 'w': 0.9, 'k': 5, 'p': 2}
2021-01-25 19:19:33,289 - pyswarms.single.local_best - INFO - Optimization finished | best cost: 246.31150688654338, best pos: [1.14270063e+00 9.89336247e-01 1.20583459e+02 4.36889552e-01
 1.06575263e-06 1.34795500e-06 6.92944822e-08]
2021-01-25 19:19:33,326 - pyswarms.single.local_best - INFO - Optimize for 500 iters with {'c1': 0.1, 'c2': 0.3, 'w': 0.9, 'k': 5, 'p': 2}
2021-01-25 19:19:58,500 - pyswarms.single.local_best - INFO - Optimization finished | best cost: 236.37569717258458, best pos: [9.03902956e-01 1.33241518e+00 1.39683819e+02 5.16869961e-01
 7.75227907e-07 2.98037517e-06 5.25247072e-07]
2021-01-25 19:19:58,538 - pyswarms.single.local_best - INFO - Optimize for 500 iters with {'c1': 0.1, 'c2': 0.3, 'w': 0.9, 'k': 5, 'p': 2}
2021-01-25 19:20:23,967 - pyswarms.single.local_best - INFO - Optimization finished | best cost: 249.92339572609586, best pos: [9.95424992e-01 1.75045889e+00 1.40332491e+02 4.34692524e-01
 2.81726048e-07 2.98152451e-06 9.89421466e-07]
2021-01-25 19:20:24,003 - pyswarms.single.local_best - INFO - Optimize for 500 iters with {'c1': 0.1, 'c2': 0.3, 'w': 0.9, 'k': 5, 'p': 2}
2021-01-25 19:20:50,628 - pyswarms.single.local_best - INFO - Optimization finished | best cost: 238.73438878082447, best pos: [1.03978928e+00 1.87155109e+00 1.40444116e+02 3.94938171e-01
 2.71284355e-06 2.00371072e-06 8.82366471e-07]
2021-01-25 19:20:50,667 - pyswarms.single.local_best - INFO - Optimize for 500 iters with {'c1': 0.1, 'c2': 0.3, 'w': 0.9, 'k': 5, 'p': 2}
2021-01-25 19:21:16,646 - pyswarms.single.local_best - INFO - Optimization finished | best cost: 249.56419251792119, best pos: [1.00885700e+00 1.11183916e+00 1.31743698e+02 4.17462123e-01
 1.02128921e-07 2.24446491e-06 1.49429271e-06]
2021-01-25 19:21:16,685 - pyswarms.single.local_best - INFO - Optimize for 500 iters with {'c1': 0.1, 'c2': 0.3, 'w': 0.9, 'k': 5, 'p': 2}
2021-01-25 19:21:41,240 - pyswarms.single.local_best - INFO - Optimization finished | best cost: 242.38205482109674, best pos: [9.55820056e-01 1.23673693e+00 1.40243041e+02 4.81505532e-01
 2.43043515e-06 8.76471474e-07 6.66580345e-07]
2021-01-25 19:21:41,276 - pyswarms.single.local_best - INFO - Optimize for 500 iters with {'c1': 0.1, 'c2': 0.3, 'w': 0.9, 'k': 5, 'p': 2}
2021-01-25 19:22:06,755 - pyswarms.single.local_best - INFO - Optimization finished | best cost: 243.44862567402075, best pos: [1.49812645e+00 1.62929615e+00 1.33042020e+02 1.96935432e-01
 2.52165822e-06 9.54026121e-07 7.49988532e-07]
2021-01-25 19:22:06,793 - pyswarms.single.local_best - INFO - Optimize for 500 iters with {'c1': 0.1, 'c2': 0.3, 'w': 0.9, 'k': 5, 'p': 2}
2021-01-25 19:22:31,783 - pyswarms.single.local_best - INFO - Optimization finished | best cost: 267.13123121278477, best pos: [1.20652470e+00 1.80073936e+00 1.41176936e+02 3.24856439e-01
 1.05762352e-06 1.73191301e-07 1.12666785e-06]
2021-01-25 19:22:31,822 - pyswarms.single.local_best - INFO - Optimize for 500 iters with {'c1': 0.1, 'c2': 0.3, 'w': 0.9, 'k': 5, 'p': 2}
2021-01-25 19:22:57,557 - pyswarms.single.local_best - INFO - Optimization finished | best cost: 252.8199914351132, best pos: [9.35743360e-01 1.79523130e+00 1.40870185e+02 4.87472736e-01
 2.02061814e-06 2.22748448e-06 5.12338778e-07]
2021-01-25 19:22:57,593 - pyswarms.single.local_best - INFO - Optimize for 500 iters with {'c1': 0.1, 'c2': 0.3, 'w': 0.9, 'k': 5, 'p': 2}
2021-01-25 19:23:23,379 - pyswarms.single.local_best - INFO - Optimization finished | best cost: 256.3752894054146, best pos: [1.04631328e+00 1.32822217e+00 1.40083601e+02 3.86337920e-01
 2.13700235e-06 2.58167216e-06 1.11469541e-06]
2021-01-25 19:23:23,420 - pyswarms.single.local_best - INFO - Optimize for 500 iters with {'c1': 0.1, 'c2': 0.3, 'w': 0.9, 'k': 5, 'p': 2}
2021-01-25 19:23:48,802 - pyswarms.single.local_best - INFO - Optimization finished | best cost: 258.5484218362118, best pos: [7.21216920e-01 1.59144567e+00 9.53429287e+01 1.93140300e-01
 1.92767586e-07 3.38997529e-06 3.63263355e-06]
2021-01-25 19:23:48,840 - pyswarms.single.local_best - INFO - Optimize for 500 iters with {'c1': 0.1, 'c2': 0.3, 'w': 0.9, 'k': 5, 'p': 2}
2021-01-25 19:24:14,470 - pyswarms.single.local_best - INFO - Optimization finished | best cost: 235.75384025264236, best pos: [1.01903250e+00 8.62397053e-01 1.16121907e+02 5.26294316e-01
 1.15961791e-06 1.12732745e-06 2.10108251e-07]
2021-01-25 19:24:14,500 - pyswarms.single.local_best - INFO - Optimize for 500 iters with {'c1': 0.1, 'c2': 0.3, 'w': 0.9, 'k': 5, 'p': 2}
2021-01-25 19:24:40,011 - pyswarms.single.local_best - INFO - Optimization finished | best cost: 225.46882065159463, best pos: [1.49724877e+00 1.87920362e+00 1.38367367e+02 2.00947954e-01
 1.76234806e-06 3.61481517e-06 3.48548312e-07]
2021-01-25 19:24:40,048 - pyswarms.single.local_best - INFO - Optimize for 500 iters with {'c1': 0.1, 'c2': 0.3, 'w': 0.9, 'k': 5, 'p': 2}
2021-01-25 19:25:06,044 - pyswarms.single.local_best - INFO - Optimization finished | best cost: 248.47028748890034, best pos: [1.24445835e+00 1.17492271e+00 1.18045604e+02 3.39871920e-01
 2.48064505e-06 6.22048254e-07 2.36267418e-07]
2021-01-25 19:25:06,084 - pyswarms.single.local_best - INFO - Optimize for 500 iters with {'c1': 0.1, 'c2': 0.3, 'w': 0.9, 'k': 5, 'p': 2}
2021-01-25 19:25:31,697 - pyswarms.single.local_best - INFO - Optimization finished | best cost: 256.42198407156764, best pos: [8.55807920e-01 1.13053179e+00 1.39331388e+02 5.38588672e-01
 2.67466543e-06 2.70209544e-06 6.76289863e-07]
2021-01-25 19:25:31,734 - pyswarms.single.local_best - INFO - Optimize for 500 iters with {'c1': 0.1, 'c2': 0.3, 'w': 0.9, 'k': 5, 'p': 2}
2021-01-25 19:25:57,372 - pyswarms.single.local_best - INFO - Optimization finished | best cost: 251.3621892184935, best pos: [7.95390290e-01 1.03727186e+00 1.37963851e+02 6.16528490e-01
 5.56686527e-07 1.65525701e-06 1.47920517e-06]
2021-01-25 19:25:57,411 - pyswarms.single.local_best - INFO - Optimize for 500 iters with {'c1': 0.1, 'c2': 0.3, 'w': 0.9, 'k': 5, 'p': 2}
2021-01-25 19:26:22,804 - pyswarms.single.local_best - INFO - Optimization finished | best cost: 268.7777082289336, best pos: [1.02952081e+00 1.25195213e+00 1.40982773e+02 4.20560481e-01
 2.35611897e-06 2.59786543e-06 3.50527821e-07]
2021-01-25 19:26:22,841 - pyswarms.single.local_best - INFO - Optimize for 500 iters with {'c1': 0.1, 'c2': 0.3, 'w': 0.9, 'k': 5, 'p': 2}
2021-01-25 19:26:48,134 - pyswarms.single.local_best - INFO - Optimization finished | best cost: 267.5784156557873, best pos: [1.25896335e+00 1.13269736e+00 1.15911303e+02 3.60613701e-01
 1.92618790e-06 3.41874194e-07 2.88504180e-07]
2021-01-25 19:26:48,173 - pyswarms.single.local_best - INFO - Optimize for 500 iters with {'c1': 0.1, 'c2': 0.3, 'w': 0.9, 'k': 5, 'p': 2}
2021-01-25 19:27:13,607 - pyswarms.single.local_best - INFO - Optimization finished | best cost: 256.1002615171077, best pos: [1.12534890e+00 1.10146103e+00 1.19806719e+02 3.97613265e-01
 9.57704600e-07 5.89676267e-07 7.20429484e-07]
2021-01-25 19:27:13,644 - pyswarms.single.local_best - INFO - Optimize for 500 iters with {'c1': 0.1, 'c2': 0.3, 'w': 0.9, 'k': 5, 'p': 2}
2021-01-25 19:27:39,821 - pyswarms.single.local_best - INFO - Optimization finished | best cost: 229.12637575492658, best pos: [9.94196745e-01 9.75948462e-01 1.18963382e+02 4.75171996e-01
 3.41796995e-08 2.40577655e-06 5.85573776e-07]
2021-01-25 19:27:39,857 - pyswarms.single.local_best - INFO - Optimize for 500 iters with {'c1': 0.1, 'c2': 0.3, 'w': 0.9, 'k': 5, 'p': 2}
2021-01-25 19:28:06,514 - pyswarms.single.local_best - INFO - Optimization finished | best cost: 252.07914382667434, best pos: [1.00088003e+00 1.77913825e+00 1.40688480e+02 4.28935303e-01
 2.93892905e-06 1.31502862e-06 7.79311129e-07]
2021-01-25 19:28:06,548 - pyswarms.single.local_best - INFO - Optimize for 500 iters with {'c1': 0.1, 'c2': 0.3, 'w': 0.9, 'k': 5, 'p': 2}
2021-01-25 19:28:32,302 - pyswarms.single.local_best - INFO - Optimization finished | best cost: 259.412916409667, best pos: [8.17095664e-01 1.12845907e+00 9.96561424e+01 3.82868114e-01
 2.94582161e-07 1.54016769e-06 2.98683435e-06]
2021-01-25 19:28:32,335 - pyswarms.single.local_best - INFO - Optimize for 500 iters with {'c1': 0.1, 'c2': 0.3, 'w': 0.9, 'k': 5, 'p': 2}
2021-01-25 19:28:58,037 - pyswarms.single.local_best - INFO - Optimization finished | best cost: 246.38258892802406, best pos: [1.02673809e+00 1.82330920e+00 1.40634148e+02 3.98736339e-01
 3.44920695e-06 1.82695924e-06 8.57757147e-07]
2021-01-25 19:28:58,070 - pyswarms.single.local_best - INFO - Optimize for 500 iters with {'c1': 0.1, 'c2': 0.3, 'w': 0.9, 'k': 5, 'p': 2}
2021-01-25 19:29:24,081 - pyswarms.single.local_best - INFO - Optimization finished | best cost: 240.63704763129005, best pos: [8.55671883e-01 1.66250481e+00 9.67086011e+01 1.74965970e-01
 8.72131770e-07 1.71861575e-07 3.34617055e-06]
2021-01-25 19:29:24,120 - pyswarms.single.local_best - INFO - Optimize for 500 iters with {'c1': 0.1, 'c2': 0.3, 'w': 0.9, 'k': 5, 'p': 2}
2021-01-25 19:29:49,681 - pyswarms.single.local_best - INFO - Optimization finished | best cost: 266.70082971723775, best pos: [1.00599461e+00 9.29844664e-01 1.21010824e+02 4.90256694e-01
 1.80161612e-06 8.09886227e-07 4.24910346e-07]
2021-01-25 19:29:49,718 - pyswarms.single.local_best - INFO - Optimize for 500 iters with {'c1': 0.1, 'c2': 0.3, 'w': 0.9, 'k': 5, 'p': 2}
2021-01-25 19:30:16,358 - pyswarms.single.local_best - INFO - Optimization finished | best cost: 279.05779862278007, best pos: [1.33385193e+00 1.56777133e+00 1.38442539e+02 2.55760112e-01
 2.28173471e-06 2.41923656e-06 6.04324771e-07]
2021-01-25 19:30:16,393 - pyswarms.single.local_best - INFO - Optimize for 500 iters with {'c1': 0.1, 'c2': 0.3, 'w': 0.9, 'k': 5, 'p': 2}
2021-01-25 19:30:43,353 - pyswarms.single.local_best - INFO - Optimization finished | best cost: 249.70937031335967, best pos: [1.23787995e+00 1.26708304e+00 1.33217195e+02 3.11698557e-01
 1.35230023e-06 1.78514954e-06 6.34703391e-07]
2021-01-25 19:30:43,389 - pyswarms.single.local_best - INFO - Optimize for 500 iters with {'c1': 0.1, 'c2': 0.3, 'w': 0.9, 'k': 5, 'p': 2}
2021-01-25 19:31:08,698 - pyswarms.single.local_best - INFO - Optimization finished | best cost: 240.4718252137935, best pos: [7.81259990e-01 1.14568519e+00 1.38944669e+02 6.26878653e-01
 2.30994058e-07 1.39455385e-06 2.01236877e-06]
2021-01-25 19:31:08,735 - pyswarms.single.local_best - INFO - Optimize for 500 iters with {'c1': 0.1, 'c2': 0.3, 'w': 0.9, 'k': 5, 'p': 2}
2021-01-25 19:31:34,382 - pyswarms.single.local_best - INFO - Optimization finished | best cost: 251.95682984497438, best pos: [1.20897701e+00 1.09773187e+00 1.15750038e+02 3.72990799e-01
 2.06434793e-06 1.30520807e-06 1.20268794e-07]
2021-01-25 19:31:34,419 - pyswarms.single.local_best - INFO - Optimize for 500 iters with {'c1': 0.1, 'c2': 0.3, 'w': 0.9, 'k': 5, 'p': 2}
2021-01-25 19:32:00,161 - pyswarms.single.local_best - INFO - Optimization finished | best cost: 259.64075234853743, best pos: [6.17611569e-01 9.54543154e-01 9.93144334e+01 4.94496412e-01
 7.02715417e-07 3.71061629e-06 4.04194966e-06]
2021-01-25 19:32:00,195 - pyswarms.single.local_best - INFO - Optimize for 500 iters with {'c1': 0.1, 'c2': 0.3, 'w': 0.9, 'k': 5, 'p': 2}
2021-01-25 19:32:26,932 - pyswarms.single.local_best - INFO - Optimization finished | best cost: 267.80355099732043, best pos: [1.10613281e+00 1.71608508e+00 1.40524800e+02 3.88155526e-01
 5.62349548e-07 2.67616833e-06 4.01448387e-07]
2021-01-25 19:32:26,969 - pyswarms.single.local_best - INFO - Optimize for 500 iters with {'c1': 0.1, 'c2': 0.3, 'w': 0.9, 'k': 5, 'p': 2}
2021-01-25 19:32:53,397 - pyswarms.single.local_best - INFO - Optimization finished | best cost: 240.8452605116698, best pos: [9.52439798e-01 1.46321748e+00 1.40203385e+02 4.76269652e-01
 2.36810100e-07 1.94966037e-06 1.23675863e-06]
2021-01-25 19:32:53,434 - pyswarms.single.local_best - INFO - Optimize for 500 iters with {'c1': 0.1, 'c2': 0.3, 'w': 0.9, 'k': 5, 'p': 2}
2021-01-25 19:33:19,590 - pyswarms.single.local_best - INFO - Optimization finished | best cost: 245.69695804999037, best pos: [1.17479370e+00 1.72712793e+00 1.39805460e+02 3.20344838e-01
 1.98696055e-06 5.35776719e-07 1.41172056e-06]
2021-01-25 19:33:19,623 - pyswarms.single.local_best - INFO - Optimize for 500 iters with {'c1': 0.1, 'c2': 0.3, 'w': 0.9, 'k': 5, 'p': 2}
2021-01-25 19:33:44,614 - pyswarms.single.local_best - INFO - Optimization finished | best cost: 282.7619617146497, best pos: [8.97487046e-01 1.08848633e+00 1.39719758e+02 5.23294824e-01
 1.29208419e-06 2.95239942e-06 5.26424253e-07]
2021-01-25 19:33:44,653 - pyswarms.single.local_best - INFO - Optimize for 500 iters with {'c1': 0.1, 'c2': 0.3, 'w': 0.9, 'k': 5, 'p': 2}
2021-01-25 19:34:10,624 - pyswarms.single.local_best - INFO - Optimization finished | best cost: 243.01659754001835, best pos: [1.05374167e+00 1.13669728e+00 1.39332486e+02 4.35000235e-01
 1.06933832e-06 1.06270838e-06 6.00286853e-07]
2021-01-25 19:34:10,664 - pyswarms.single.local_best - INFO - Optimize for 500 iters with {'c1': 0.1, 'c2': 0.3, 'w': 0.9, 'k': 5, 'p': 2}
2021-01-25 19:34:36,037 - pyswarms.single.local_best - INFO - Optimization finished | best cost: 254.12152173796812, best pos: [1.22679184e+00 1.84245146e+00 1.40491761e+02 3.05629826e-01
 1.24631731e-06 6.79739001e-07 1.26191209e-06]
2021-01-25 19:34:36,075 - pyswarms.single.local_best - INFO - Optimize for 500 iters with {'c1': 0.1, 'c2': 0.3, 'w': 0.9, 'k': 5, 'p': 2}
2021-01-25 19:35:02,201 - pyswarms.single.local_best - INFO - Optimization finished | best cost: 254.58917787687608, best pos: [1.62723016e+00 1.49879542e+00 1.20023730e+02 1.97358866e-01
 1.92962436e-06 1.82211819e-06 1.78732846e-07]
2021-01-25 19:35:02,241 - pyswarms.single.local_best - INFO - Optimize for 500 iters with {'c1': 0.1, 'c2': 0.3, 'w': 0.9, 'k': 5, 'p': 2}
2021-01-25 19:35:27,388 - pyswarms.single.local_best - INFO - Optimization finished | best cost: 233.92433157306823, best pos: [1.28929536e+00 1.12038105e+00 1.19306314e+02 3.83214488e-01
 4.62528512e-07 1.18844738e-07 3.91554709e-07]
2021-01-25 19:35:27,424 - pyswarms.single.local_best - INFO - Optimize for 500 iters with {'c1': 0.1, 'c2': 0.3, 'w': 0.9, 'k': 5, 'p': 2}
2021-01-25 19:35:52,886 - pyswarms.single.local_best - INFO - Optimization finished | best cost: 251.97206296387992, best pos: [1.16931814e+00 1.09765998e+00 1.14224461e+02 3.88179035e-01
 9.51718762e-07 1.43734084e-06 4.03332723e-07]
2021-01-25 19:35:52,924 - pyswarms.single.local_best - INFO - Optimize for 500 iters with {'c1': 0.1, 'c2': 0.3, 'w': 0.9, 'k': 5, 'p': 2}
2021-01-25 19:36:19,258 - pyswarms.single.local_best - INFO - Optimization finished | best cost: 258.2717237160115, best pos: [1.14648664e+00 1.47330281e+00 1.38881129e+02 3.49827797e-01
 2.06307151e-06 2.15390072e-06 5.17571487e-07]
2021-01-25 19:36:19,296 - pyswarms.single.local_best - INFO - Optimize for 500 iters with {'c1': 0.1, 'c2': 0.3, 'w': 0.9, 'k': 5, 'p': 2}
2021-01-25 19:36:44,997 - pyswarms.single.local_best - INFO - Optimization finished | best cost: 267.9223566364942, best pos: [1.32323317e+00 1.12839978e+00 1.20109478e+02 3.27063444e-01
 6.03673295e-07 2.56801817e-06 1.18700145e-07]
2021-01-25 19:36:45,034 - pyswarms.single.local_best - INFO - Optimize for 500 iters with {'c1': 0.1, 'c2': 0.3, 'w': 0.9, 'k': 5, 'p': 2}
2021-01-25 19:37:09,449 - pyswarms.single.local_best - INFO - Optimization finished | best cost: 228.45402547130647, best pos: [1.00486149e+00 1.51555854e+00 1.40024957e+02 4.36768803e-01
 2.41059194e-06 2.81191253e-06 8.70705783e-08]
2021-01-25 19:37:09,487 - pyswarms.single.local_best - INFO - Optimize for 500 iters with {'c1': 0.1, 'c2': 0.3, 'w': 0.9, 'k': 5, 'p': 2}
2021-01-25 19:37:34,616 - pyswarms.single.local_best - INFO - Optimization finished | best cost: 233.08054974604255, best pos: [1.20239445e+00 1.07561599e+00 1.19340302e+02 3.97352852e-01
 3.06628709e-07 3.02956740e-07 6.71069320e-07]
2021-01-25 19:37:34,649 - pyswarms.single.local_best - INFO - Optimize for 500 iters with {'c1': 0.1, 'c2': 0.3, 'w': 0.9, 'k': 5, 'p': 2}
2021-01-25 19:37:59,893 - pyswarms.single.local_best - INFO - Optimization finished | best cost: 252.0588521129593, best pos: [8.72588197e-01 1.75172731e+00 1.40877367e+02 5.29188228e-01
 2.41052963e-06 2.04715270e-06 8.94303647e-07]
2021-01-25 19:37:59,927 - pyswarms.single.local_best - INFO - Optimize for 500 iters with {'c1': 0.1, 'c2': 0.3, 'w': 0.9, 'k': 5, 'p': 2}
2021-01-25 19:38:25,604 - pyswarms.single.local_best - INFO - Optimization finished | best cost: 237.16754246169393, best pos: [1.18455295e+00 1.89763387e+00 1.40201189e+02 3.16355095e-01
 4.31190502e-06 1.97019370e-06 2.19419323e-07]
2021-01-25 19:38:25,638 - pyswarms.single.local_best - INFO - Optimize for 500 iters with {'c1': 0.1, 'c2': 0.3, 'w': 0.9, 'k': 5, 'p': 2}
2021-01-25 19:38:52,677 - pyswarms.single.local_best - INFO - Optimization finished | best cost: 266.01205799238704, best pos: [1.21208685e+00 1.01189439e+00 1.18416363e+02 4.35032970e-01
 9.93384401e-07 3.27312087e-07 1.76315502e-07]
2021-01-25 19:38:52,715 - pyswarms.single.local_best - INFO - Optimize for 500 iters with {'c1': 0.1, 'c2': 0.3, 'w': 0.9, 'k': 5, 'p': 2}
2021-01-25 19:39:19,625 - pyswarms.single.local_best - INFO - Optimization finished | best cost: 236.88002772497208, best pos: [1.32457592e+00 1.21948243e+00 1.17317436e+02 3.01060684e-01
 1.96500592e-06 2.27565396e-06 6.68600134e-08]
2021-01-25 19:39:19,662 - pyswarms.single.local_best - INFO - Optimize for 500 iters with {'c1': 0.1, 'c2': 0.3, 'w': 0.9, 'k': 5, 'p': 2}
2021-01-25 19:39:45,042 - pyswarms.single.local_best - INFO - Optimization finished | best cost: 244.73149548124928, best pos: [1.61718330e+00 1.31757071e+00 1.18517528e+02 2.39915266e-01
 1.08724621e-06 9.79975247e-08 3.97379918e-07]
2021-01-25 19:39:45,078 - pyswarms.single.local_best - INFO - Optimize for 500 iters with {'c1': 0.1, 'c2': 0.3, 'w': 0.9, 'k': 5, 'p': 2}
2021-01-25 19:40:11,281 - pyswarms.single.local_best - INFO - Optimization finished | best cost: 242.80264510711586, best pos: [1.26369510e+00 1.92025731e+00 1.41105626e+02 3.00724159e-01
 2.08539907e-06 2.93873757e-06 1.45943633e-07]
2021-01-25 19:40:11,318 - pyswarms.single.local_best - INFO - Optimize for 500 iters with {'c1': 0.1, 'c2': 0.3, 'w': 0.9, 'k': 5, 'p': 2}
2021-01-25 19:40:36,438 - pyswarms.single.local_best - INFO - Optimization finished | best cost: 237.43535587644342, best pos: [8.99884007e-01 1.26298668e+00 1.39499988e+02 5.03150626e-01
 1.89464955e-06 3.97563086e-06 1.82961050e-07]
2021-01-25 19:40:36,477 - pyswarms.single.local_best - INFO - Optimize for 500 iters with {'c1': 0.1, 'c2': 0.3, 'w': 0.9, 'k': 5, 'p': 2}
2021-01-25 19:41:02,010 - pyswarms.single.local_best - INFO - Optimization finished | best cost: 220.69706215489373, best pos: [1.34218626e+00 1.76340002e+00 1.40334758e+02 2.59141446e-01
 1.18370775e-06 2.26546161e-07 1.33082441e-06]
2021-01-25 19:41:02,045 - pyswarms.single.local_best - INFO - Optimize for 500 iters with {'c1': 0.1, 'c2': 0.3, 'w': 0.9, 'k': 5, 'p': 2}
2021-01-25 19:41:27,664 - pyswarms.single.local_best - INFO - Optimization finished | best cost: 241.28514023928994, best pos: [1.24713662e+00 1.83851786e+00 1.40728886e+02 2.75914993e-01
 2.55359015e-06 8.43940357e-07 1.44279205e-06]
2021-01-25 19:41:27,701 - pyswarms.single.local_best - INFO - Optimize for 500 iters with {'c1': 0.1, 'c2': 0.3, 'w': 0.9, 'k': 5, 'p': 2}
2021-01-25 19:41:53,325 - pyswarms.single.local_best - INFO - Optimization finished | best cost: 237.2621119127748, best pos: [1.14312685e+00 1.49569301e+00 1.41005961e+02 3.60720075e-01
 2.69638815e-06 1.16638797e-06 4.78653896e-07]
2021-01-25 19:41:53,365 - pyswarms.single.local_best - INFO - Optimize for 500 iters with {'c1': 0.1, 'c2': 0.3, 'w': 0.9, 'k': 5, 'p': 2}
2021-01-25 19:42:18,515 - pyswarms.single.local_best - INFO - Optimization finished | best cost: 250.02147840535423, best pos: [9.79790163e-01 1.67954796e+00 1.41855825e+02 4.79555482e-01
 1.97337558e-06 1.99266181e-06 1.08285387e-07]
2021-01-25 19:42:18,551 - pyswarms.single.local_best - INFO - Optimize for 500 iters with {'c1': 0.1, 'c2': 0.3, 'w': 0.9, 'k': 5, 'p': 2}
2021-01-25 19:42:44,691 - pyswarms.single.local_best - INFO - Optimization finished | best cost: 233.4521735631514, best pos: [1.18479997e+00 1.42390668e+00 1.39712384e+02 3.24635686e-01
 2.19502341e-06 1.71318066e-06 7.35575585e-07]
2021-01-25 19:42:44,728 - pyswarms.single.local_best - INFO - Optimize for 500 iters with {'c1': 0.1, 'c2': 0.3, 'w': 0.9, 'k': 5, 'p': 2}
2021-01-25 19:43:10,404 - pyswarms.single.local_best - INFO - Optimization finished | best cost: 242.99826011350802, best pos: [1.22854769e+00 1.43873881e+00 1.39521924e+02 3.18093964e-01
 5.51453509e-08 2.53289015e-06 7.52492236e-07]
2021-01-25 19:43:10,440 - pyswarms.single.local_best - INFO - Optimize for 500 iters with {'c1': 0.1, 'c2': 0.3, 'w': 0.9, 'k': 5, 'p': 2}
2021-01-25 19:43:35,555 - pyswarms.single.local_best - INFO - Optimization finished | best cost: 258.2813215615171, best pos: [6.27342732e-01 9.24729200e-01 9.65952101e+01 5.08328626e-01
 6.77211272e-07 2.33570500e-06 3.75573098e-06]
2021-01-25 19:43:35,593 - pyswarms.single.local_best - INFO - Optimize for 500 iters with {'c1': 0.1, 'c2': 0.3, 'w': 0.9, 'k': 5, 'p': 2}
2021-01-25 19:44:01,028 - pyswarms.single.local_best - INFO - Optimization finished | best cost: 249.51790620882696, best pos: [9.07177539e-01 1.49256775e+00 1.40427599e+02 5.03322875e-01
 8.71661192e-07 2.59257032e-06 1.03731196e-06]
2021-01-25 19:44:01,062 - pyswarms.single.local_best - INFO - Optimize for 500 iters with {'c1': 0.1, 'c2': 0.3, 'w': 0.9, 'k': 5, 'p': 2}
2021-01-25 19:44:27,368 - pyswarms.single.local_best - INFO - Optimization finished | best cost: 274.18159995060773, best pos: [7.56318816e-01 1.42850693e+00 1.40348101e+02 6.08461237e-01
 3.12681567e-06 2.14928469e-06 2.34656845e-06]
2021-01-25 19:44:27,406 - pyswarms.single.local_best - INFO - Optimize for 500 iters with {'c1': 0.1, 'c2': 0.3, 'w': 0.9, 'k': 5, 'p': 2}
2021-01-25 19:44:52,995 - pyswarms.single.local_best - INFO - Optimization finished | best cost: 228.0443921937299, best pos: [7.53406653e-01 1.47613738e+00 1.41247005e+02 6.69399576e-01
 3.26271351e-06 7.77974844e-07 8.51378012e-07]
2021-01-25 19:44:53,031 - pyswarms.single.local_best - INFO - Optimize for 500 iters with {'c1': 0.1, 'c2': 0.3, 'w': 0.9, 'k': 5, 'p': 2}
2021-01-25 19:45:19,418 - pyswarms.single.local_best - INFO - Optimization finished | best cost: 256.3078170820204, best pos: [1.04124287e+00 9.05656085e-01 1.16773573e+02 4.78158701e-01
 3.94231952e-07 2.80819089e-06 1.94310357e-07]
2021-01-25 19:45:19,451 - pyswarms.single.local_best - INFO - Optimize for 500 iters with {'c1': 0.1, 'c2': 0.3, 'w': 0.9, 'k': 5, 'p': 2}
2021-01-25 19:45:45,364 - pyswarms.single.local_best - INFO - Optimization finished | best cost: 245.9234704084934, best pos: [1.35788530e+00 1.80707710e+00 1.39791937e+02 2.45966941e-01
 1.64427897e-06 2.35968070e-06 7.35862629e-07]
2021-01-25 19:45:45,401 - pyswarms.single.local_best - INFO - Optimize for 500 iters with {'c1': 0.1, 'c2': 0.3, 'w': 0.9, 'k': 5, 'p': 2}
2021-01-25 19:46:11,321 - pyswarms.single.local_best - INFO - Optimization finished | best cost: 260.12074223303784, best pos: [1.05031099e+00 1.29731212e+00 1.39018545e+02 3.94201531e-01
 3.43423797e-06 1.33315814e-06 5.71281124e-07]
2021-01-25 19:46:11,357 - pyswarms.single.local_best - INFO - Optimize for 500 iters with {'c1': 0.1, 'c2': 0.3, 'w': 0.9, 'k': 5, 'p': 2}
2021-01-25 19:46:36,874 - pyswarms.single.local_best - INFO - Optimization finished | best cost: 251.19300754356132, best pos: [1.03529509e+00 1.54680606e+00 1.39911997e+02 3.99147669e-01
 3.71845152e-06 2.34546182e-06 3.65942773e-07]
2021-01-25 19:46:36,911 - pyswarms.single.local_best - INFO - Optimize for 500 iters with {'c1': 0.1, 'c2': 0.3, 'w': 0.9, 'k': 5, 'p': 2}
2021-01-25 19:47:03,423 - pyswarms.single.local_best - INFO - Optimization finished | best cost: 223.86571706363216, best pos: [1.36586554e+00 1.27003582e+00 1.25948497e+02 2.85048958e-01
 3.57049227e-07 2.38515105e-06 2.95032134e-07]
2021-01-25 19:47:03,459 - pyswarms.single.local_best - INFO - Optimize for 500 iters with {'c1': 0.1, 'c2': 0.3, 'w': 0.9, 'k': 5, 'p': 2}
2021-01-25 19:47:29,974 - pyswarms.single.local_best - INFO - Optimization finished | best cost: 270.11122888251816, best pos: [8.14863803e-01 1.10191111e+00 9.27094545e+01 3.93118974e-01
 3.50219852e-06 2.35018900e-06 3.08123351e-07]
2021-01-25 19:47:30,021 - pyswarms.single.local_best - INFO - Optimize for 500 iters with {'c1': 0.1, 'c2': 0.3, 'w': 0.9, 'k': 5, 'p': 2}
2021-01-25 19:47:54,830 - pyswarms.single.local_best - INFO - Optimization finished | best cost: 272.66755615296387, best pos: [1.03867547e+00 1.01019628e+00 1.22538840e+02 4.33484897e-01
 5.31015877e-07 1.05224435e-06 1.18634742e-06]
2021-01-25 19:47:54,869 - pyswarms.single.local_best - INFO - Optimize for 500 iters with {'c1': 0.1, 'c2': 0.3, 'w': 0.9, 'k': 5, 'p': 2}
2021-01-25 19:48:21,388 - pyswarms.single.local_best - INFO - Optimization finished | best cost: 236.7374192713487, best pos: [9.84900649e-01 1.36062703e+00 1.40065424e+02 4.44780509e-01
 4.05874585e-07 2.06278382e-06 1.25950005e-06]
2021-01-25 19:48:21,426 - pyswarms.single.local_best - INFO - Optimize for 500 iters with {'c1': 0.1, 'c2': 0.3, 'w': 0.9, 'k': 5, 'p': 2}
2021-01-25 19:48:47,035 - pyswarms.single.local_best - INFO - Optimization finished | best cost: 254.88673540578276, best pos: [9.96405513e-01 1.35961297e+00 1.40457548e+02 4.33405267e-01
 3.27736372e-07 1.73301559e-06 1.70848795e-06]
2021-01-25 19:48:47,075 - pyswarms.single.local_best - INFO - Optimize for 500 iters with {'c1': 0.1, 'c2': 0.3, 'w': 0.9, 'k': 5, 'p': 2}
2021-01-25 19:49:13,507 - pyswarms.single.local_best - INFO - Optimization finished | best cost: 233.21669043584498, best pos: [1.16339436e+00 1.48773298e+00 1.40210690e+02 3.49916837e-01
 1.57754326e-06 1.05689584e-06 7.93176889e-07]
2021-01-25 19:49:13,546 - pyswarms.single.local_best - INFO - Optimize for 500 iters with {'c1': 0.1, 'c2': 0.3, 'w': 0.9, 'k': 5, 'p': 2}
2021-01-25 19:49:39,634 - pyswarms.single.local_best - INFO - Optimization finished | best cost: 234.308143403125, best pos: [1.07990527e+00 1.14253962e+00 1.39156566e+02 4.13551185e-01
 2.04709606e-06 4.92172349e-07 5.36482210e-07]
2021-01-25 19:49:39,673 - pyswarms.single.local_best - INFO - Optimize for 500 iters with {'c1': 0.1, 'c2': 0.3, 'w': 0.9, 'k': 5, 'p': 2}
2021-01-25 19:50:05,534 - pyswarms.single.local_best - INFO - Optimization finished | best cost: 252.7941647752129, best pos: [8.83880529e-01 1.36480316e+00 1.41008262e+02 5.24394994e-01
 1.83444312e-06 1.48932974e-06 1.11749496e-06]
2021-01-25 19:50:05,572 - pyswarms.single.local_best - INFO - Optimize for 500 iters with {'c1': 0.1, 'c2': 0.3, 'w': 0.9, 'k': 5, 'p': 2}
2021-01-25 19:50:32,288 - pyswarms.single.local_best - INFO - Optimization finished | best cost: 244.19886392888236, best pos: [8.19072104e-01 1.68345201e+00 1.40510018e+02 5.78054712e-01
 1.01628900e-06 8.33226350e-07 2.07732838e-06]
2021-01-25 19:50:32,327 - pyswarms.single.local_best - INFO - Optimize for 500 iters with {'c1': 0.1, 'c2': 0.3, 'w': 0.9, 'k': 5, 'p': 2}
2021-01-25 19:50:57,848 - pyswarms.single.local_best - INFO - Optimization finished | best cost: 232.99463798595602, best pos: [8.98468940e-01 8.35374887e-01 1.13690284e+02 6.11872615e-01
 7.68106350e-07 7.92732700e-08 9.29117526e-07]
2021-01-25 19:50:57,887 - pyswarms.single.local_best - INFO - Optimize for 500 iters with {'c1': 0.1, 'c2': 0.3, 'w': 0.9, 'k': 5, 'p': 2}
2021-01-25 19:51:23,807 - pyswarms.single.local_best - INFO - Optimization finished | best cost: 233.45960277626736, best pos: [1.18056750e+00 1.45756171e+00 1.41382001e+02 3.39538764e-01
 8.30546210e-07 3.54451691e-06 3.07824780e-07]
2021-01-25 19:51:23,847 - pyswarms.single.local_best - INFO - Optimize for 500 iters with {'c1': 0.1, 'c2': 0.3, 'w': 0.9, 'k': 5, 'p': 2}
2021-01-25 19:51:50,552 - pyswarms.single.local_best - INFO - Optimization finished | best cost: 240.32467433329174, best pos: [1.66278544e+00 1.40540184e+00 1.16486260e+02 2.19588765e-01
 1.07367456e-06 5.98498591e-08 4.67092348e-07]
2021-01-25 19:51:50,591 - pyswarms.single.local_best - INFO - Optimize for 500 iters with {'c1': 0.1, 'c2': 0.3, 'w': 0.9, 'k': 5, 'p': 2}
2021-01-25 19:52:16,941 - pyswarms.single.local_best - INFO - Optimization finished | best cost: 230.32695362026237, best pos: [1.31694081e+00 1.69407231e+00 1.39351873e+02 2.67380602e-01
 2.65146237e-07 9.70400291e-07 1.33295335e-06]
2021-01-25 19:52:16,975 - pyswarms.single.local_best - INFO - Optimize for 500 iters with {'c1': 0.1, 'c2': 0.3, 'w': 0.9, 'k': 5, 'p': 2}
2021-01-25 19:52:43,400 - pyswarms.single.local_best - INFO - Optimization finished | best cost: 251.65241674817028, best pos: [9.76123111e-01 1.46164856e+00 1.40272009e+02 4.22189374e-01
 2.33022345e-06 2.32567689e-06 1.49302884e-06]
2021-01-25 19:52:43,437 - pyswarms.single.local_best - INFO - Optimize for 500 iters with {'c1': 0.1, 'c2': 0.3, 'w': 0.9, 'k': 5, 'p': 2}
2021-01-25 19:53:08,839 - pyswarms.single.local_best - INFO - Optimization finished | best cost: 246.13771333612755, best pos: [8.64149631e-01 1.13633062e+00 1.39253874e+02 5.38921353e-01
 1.28952001e-07 3.10087225e-06 1.21371617e-06]
2021-01-25 19:53:08,874 - pyswarms.single.local_best - INFO - Optimize for 500 iters with {'c1': 0.1, 'c2': 0.3, 'w': 0.9, 'k': 5, 'p': 2}
2021-01-25 19:53:34,054 - pyswarms.single.local_best - INFO - Optimization finished | best cost: 259.89973547249707, best pos: [1.27454247e+00 1.68256242e+00 1.39493100e+02 2.68719447e-01
 1.58989564e-06 3.33686219e-06 9.02461365e-07]
2021-01-25 19:53:34,092 - pyswarms.single.local_best - INFO - Optimize for 500 iters with {'c1': 0.1, 'c2': 0.3, 'w': 0.9, 'k': 5, 'p': 2}
2021-01-25 19:53:59,514 - pyswarms.single.local_best - INFO - Optimization finished | best cost: 267.98664719581546, best pos: [1.31095253e+00 1.49195337e+00 1.38316254e+02 2.63273604e-01
 3.48301879e-06 3.02160361e-06 2.03633591e-07]
2021-01-25 19:53:59,552 - pyswarms.single.local_best - INFO - Optimize for 500 iters with {'c1': 0.1, 'c2': 0.3, 'w': 0.9, 'k': 5, 'p': 2}
2021-01-25 19:54:24,623 - pyswarms.single.local_best - INFO - Optimization finished | best cost: 233.22854939483554, best pos: [1.09945477e+00 9.82256234e-01 1.17764325e+02 4.55647284e-01
 1.09040974e-06 1.57718952e-06 8.88711683e-09]
2021-01-25 19:54:24,665 - pyswarms.single.local_best - INFO - Optimize for 500 iters with {'c1': 0.1, 'c2': 0.3, 'w': 0.9, 'k': 5, 'p': 2}
2021-01-25 19:54:51,721 - pyswarms.single.local_best - INFO - Optimization finished | best cost: 1082.861848100788, best pos: [1.89967173e+00 9.78670969e-01 1.02028054e+02 2.92912019e-01
 6.01754723e-06 5.45880641e-06 1.63135293e-06]
2021-01-25 19:54:51,761 - pyswarms.single.local_best - INFO - Optimize for 500 iters with {'c1': 0.1, 'c2': 0.3, 'w': 0.9, 'k': 5, 'p': 2}
2021-01-25 19:55:16,866 - pyswarms.single.local_best - INFO - Optimization finished | best cost: 1159.5104632060275, best pos: [1.72536012e+00 9.38864253e-01 1.01753017e+02 3.23305715e-01
 1.49143936e-06 6.08975084e-06 3.67947884e-06]
2021-01-25 19:55:16,904 - pyswarms.single.local_best - INFO - Optimize for 500 iters with {'c1': 0.1, 'c2': 0.3, 'w': 0.9, 'k': 5, 'p': 2}
2021-01-25 19:55:44,036 - pyswarms.single.local_best - INFO - Optimization finished | best cost: 1069.607286495605, best pos: [1.74911880e+00 8.07515940e-01 9.89717024e+01 4.09833427e-01
 5.83503684e-06 3.32508308e-06 2.10010343e-06]
2021-01-25 19:55:44,075 - pyswarms.single.local_best - INFO - Optimize for 500 iters with {'c1': 0.1, 'c2': 0.3, 'w': 0.9, 'k': 5, 'p': 2}
2021-01-25 19:56:10,821 - pyswarms.single.local_best - INFO - Optimization finished | best cost: 1064.3179350782593, best pos: [1.85283639e+00 8.46841879e-01 1.01077244e+02 3.81405348e-01
 6.50138636e-06 1.45434304e-06 8.43711496e-07]
2021-01-25 19:56:10,860 - pyswarms.single.local_best - INFO - Optimize for 500 iters with {'c1': 0.1, 'c2': 0.3, 'w': 0.9, 'k': 5, 'p': 2}
2021-01-25 19:56:36,852 - pyswarms.single.local_best - INFO - Optimization finished | best cost: 1077.124207569853, best pos: [1.77189042e+00 8.62824717e-01 1.00515762e+02 3.81664459e-01
 4.08420543e-06 5.80612743e-06 7.01703608e-07]
2021-01-25 19:56:36,890 - pyswarms.single.local_best - INFO - Optimize for 500 iters with {'c1': 0.1, 'c2': 0.3, 'w': 0.9, 'k': 5, 'p': 2}
2021-01-25 19:57:03,326 - pyswarms.single.local_best - INFO - Optimization finished | best cost: 1027.1864664306108, best pos: [1.77359590e+00 8.73204268e-01 9.94094365e+01 3.77986320e-01
 1.07467054e-05 4.46923051e-06 4.30824382e-08]
2021-01-25 19:57:03,365 - pyswarms.single.local_best - INFO - Optimize for 500 iters with {'c1': 0.1, 'c2': 0.3, 'w': 0.9, 'k': 5, 'p': 2}
2021-01-25 19:57:31,281 - pyswarms.single.local_best - INFO - Optimization finished | best cost: 1034.4965323240144, best pos: [1.74203192e+00 8.75269454e-01 9.72454195e+01 3.72125614e-01
 4.24961065e-06 4.16732369e-06 4.31575679e-06]
2021-01-25 19:57:31,322 - pyswarms.single.local_best - INFO - Optimize for 500 iters with {'c1': 0.1, 'c2': 0.3, 'w': 0.9, 'k': 5, 'p': 2}
2021-01-25 19:57:59,626 - pyswarms.single.local_best - INFO - Optimization finished | best cost: 1151.0047078011025, best pos: [1.37170150e+00 7.55053482e-01 1.02131379e+02 4.71242865e-01
 3.10409433e-06 1.26108160e-06 5.56708720e-06]
2021-01-25 19:57:59,664 - pyswarms.single.local_best - INFO - Optimize for 500 iters with {'c1': 0.1, 'c2': 0.3, 'w': 0.9, 'k': 5, 'p': 2}
2021-01-25 19:58:26,785 - pyswarms.single.local_best - INFO - Optimization finished | best cost: 1152.1935575522225, best pos: [1.49786733e+00 7.90886519e-01 1.01035630e+02 4.37461254e-01
 3.93973345e-06 1.04245176e-06 4.81074778e-06]
2021-01-25 19:58:26,822 - pyswarms.single.local_best - INFO - Optimize for 500 iters with {'c1': 0.1, 'c2': 0.3, 'w': 0.9, 'k': 5, 'p': 2}
2021-01-25 19:58:53,995 - pyswarms.single.local_best - INFO - Optimization finished | best cost: 1158.733531057465, best pos: [1.96590526e+00 8.64163551e-01 1.00740460e+02 3.67265375e-01
 5.95070534e-06 2.23419795e-06 4.26030570e-07]
2021-01-25 19:58:54,033 - pyswarms.single.local_best - INFO - Optimize for 500 iters with {'c1': 0.1, 'c2': 0.3, 'w': 0.9, 'k': 5, 'p': 2}
2021-01-25 19:59:21,909 - pyswarms.single.local_best - INFO - Optimization finished | best cost: 1059.8309924821642, best pos: [1.77767836e+00 7.39468192e-01 9.86051325e+01 4.96989465e-01
 2.70298584e-06 1.20145332e-06 1.20569255e-06]
2021-01-25 19:59:21,947 - pyswarms.single.local_best - INFO - Optimize for 500 iters with {'c1': 0.1, 'c2': 0.3, 'w': 0.9, 'k': 5, 'p': 2}
2021-01-25 19:59:50,374 - pyswarms.single.local_best - INFO - Optimization finished | best cost: 1125.6317967267837, best pos: [1.57116845e+00 6.66637226e-01 9.80795344e+01 5.65955318e-01
 2.94257948e-06 1.68362228e-06 2.19658053e-06]
2021-01-25 19:59:50,420 - pyswarms.single.local_best - INFO - Optimize for 500 iters with {'c1': 0.1, 'c2': 0.3, 'w': 0.9, 'k': 5, 'p': 2}
2021-01-25 20:00:17,212 - pyswarms.single.local_best - INFO - Optimization finished | best cost: 1160.6911922529757, best pos: [1.15230888e+00 7.43668168e-01 1.05374068e+02 4.74019821e-01
 1.12382607e-06 5.70066187e-06 1.08885170e-05]
2021-01-25 20:00:17,255 - pyswarms.single.local_best - INFO - Optimize for 500 iters with {'c1': 0.1, 'c2': 0.3, 'w': 0.9, 'k': 5, 'p': 2}
2021-01-25 20:00:43,755 - pyswarms.single.local_best - INFO - Optimization finished | best cost: 1085.0037488448506, best pos: [1.57185954e+00 7.91051112e-01 1.00482705e+02 4.25862742e-01
 3.61768183e-06 6.27070395e-06 2.66016553e-06]
2021-01-25 20:00:43,792 - pyswarms.single.local_best - INFO - Optimize for 500 iters with {'c1': 0.1, 'c2': 0.3, 'w': 0.9, 'k': 5, 'p': 2}
2021-01-25 20:01:11,057 - pyswarms.single.local_best - INFO - Optimization finished | best cost: 1099.043915774447, best pos: [1.10010281e+00 6.24559755e-01 1.00769886e+02 6.24053651e-01
 1.00358457e-06 9.04153057e-06 6.24535859e-06]
2021-01-25 20:01:11,096 - pyswarms.single.local_best - INFO - Optimize for 500 iters with {'c1': 0.1, 'c2': 0.3, 'w': 0.9, 'k': 5, 'p': 2}
2021-01-25 20:01:38,569 - pyswarms.single.local_best - INFO - Optimization finished | best cost: 1039.1648623228787, best pos: [1.77121503e+00 1.02944611e+00 1.00992455e+02 2.71446795e-01
 2.83413397e-06 5.78377167e-06 5.61282625e-06]
2021-01-25 20:01:38,609 - pyswarms.single.local_best - INFO - Optimize for 500 iters with {'c1': 0.1, 'c2': 0.3, 'w': 0.9, 'k': 5, 'p': 2}
2021-01-25 20:02:05,711 - pyswarms.single.local_best - INFO - Optimization finished | best cost: 1059.1462387721758, best pos: [1.75338632e+00 9.05681107e-01 1.01002326e+02 3.34326324e-01
 4.39398725e-06 7.14149970e-06 2.55268508e-06]
2021-01-25 20:02:05,751 - pyswarms.single.local_best - INFO - Optimize for 500 iters with {'c1': 0.1, 'c2': 0.3, 'w': 0.9, 'k': 5, 'p': 2}
2021-01-25 20:02:33,845 - pyswarms.single.local_best - INFO - Optimization finished | best cost: 1107.8115018851422, best pos: [1.96500819e+00 7.83893907e-01 9.75259358e+01 4.38223364e-01
 1.34504444e-08 4.01089813e-07 2.76517390e-06]
2021-01-25 20:02:33,884 - pyswarms.single.local_best - INFO - Optimize for 500 iters with {'c1': 0.1, 'c2': 0.3, 'w': 0.9, 'k': 5, 'p': 2}
2021-01-25 20:03:02,047 - pyswarms.single.local_best - INFO - Optimization finished | best cost: 1132.3360103990767, best pos: [1.95975061e+00 8.91605731e-01 9.97323548e+01 3.53376536e-01
 5.06401375e-06 5.30084441e-06 2.80968796e-07]
2021-01-25 20:03:02,087 - pyswarms.single.local_best - INFO - Optimize for 500 iters with {'c1': 0.1, 'c2': 0.3, 'w': 0.9, 'k': 5, 'p': 2}
2021-01-25 20:03:29,864 - pyswarms.single.local_best - INFO - Optimization finished | best cost: 1080.7437062296226, best pos: [1.90704958e+00 8.94910435e-01 1.00507791e+02 3.46800010e-01
 4.86136640e-06 7.57688906e-06 1.42143192e-07]
2021-01-25 20:03:29,904 - pyswarms.single.local_best - INFO - Optimize for 500 iters with {'c1': 0.1, 'c2': 0.3, 'w': 0.9, 'k': 5, 'p': 2}
2021-01-25 20:03:56,857 - pyswarms.single.local_best - INFO - Optimization finished | best cost: 1058.141650885463, best pos: [1.86630729e+00 9.07497021e-01 9.99735068e+01 3.37109355e-01
 6.52423360e-07 1.00876785e-05 1.26033804e-06]
2021-01-25 20:03:56,892 - pyswarms.single.local_best - INFO - Optimize for 500 iters with {'c1': 0.1, 'c2': 0.3, 'w': 0.9, 'k': 5, 'p': 2}
2021-01-25 20:04:24,654 - pyswarms.single.local_best - INFO - Optimization finished | best cost: 1115.1611024791937, best pos: [1.78584068e+00 8.41096192e-01 9.88746411e+01 3.98892242e-01
 2.86461506e-06 1.82157733e-06 2.66082072e-06]
2021-01-25 20:04:24,693 - pyswarms.single.local_best - INFO - Optimize for 500 iters with {'c1': 0.1, 'c2': 0.3, 'w': 0.9, 'k': 5, 'p': 2}
2021-01-25 20:04:53,009 - pyswarms.single.local_best - INFO - Optimization finished | best cost: 1203.4666195496618, best pos: [1.29726447e+00 7.19150666e-01 1.02573408e+02 4.95892081e-01
 9.51990748e-07 6.86606463e-06 5.09452766e-06]
2021-01-25 20:04:53,050 - pyswarms.single.local_best - INFO - Optimize for 500 iters with {'c1': 0.1, 'c2': 0.3, 'w': 0.9, 'k': 5, 'p': 2}
2021-01-25 20:05:20,126 - pyswarms.single.local_best - INFO - Optimization finished | best cost: 1126.300871776683, best pos: [1.35201839e+00 6.87241726e-01 1.00483415e+02 5.50260040e-01
 7.64426787e-06 6.52358902e-06 3.26327376e-08]
2021-01-25 20:05:20,161 - pyswarms.single.local_best - INFO - Optimize for 500 iters with {'c1': 0.1, 'c2': 0.3, 'w': 0.9, 'k': 5, 'p': 2}
2021-01-25 20:05:47,420 - pyswarms.single.local_best - INFO - Optimization finished | best cost: 1021.3038468247288, best pos: [1.88229715e+00 8.43845680e-01 9.90210051e+01 3.94019516e-01
 4.34980606e-06 2.31616207e-06 1.35809433e-06]
2021-01-25 20:05:47,453 - pyswarms.single.local_best - INFO - Optimize for 500 iters with {'c1': 0.1, 'c2': 0.3, 'w': 0.9, 'k': 5, 'p': 2}
2021-01-25 20:06:14,969 - pyswarms.single.local_best - INFO - Optimization finished | best cost: 1116.4333602308018, best pos: [1.89183229e+00 8.52179764e-01 9.84769165e+01 3.84949192e-01
 3.20195639e-06 1.73875271e-06 2.40931703e-06]
2021-01-25 20:06:15,005 - pyswarms.single.local_best - INFO - Optimize for 500 iters with {'c1': 0.1, 'c2': 0.3, 'w': 0.9, 'k': 5, 'p': 2}
2021-01-25 20:06:41,761 - pyswarms.single.local_best - INFO - Optimization finished | best cost: 1113.4645738186587, best pos: [1.69293045e+00 8.68111477e-01 9.92726914e+01 3.85256454e-01
 2.94409893e-07 3.40284279e-06 3.91170857e-06]
2021-01-25 20:06:41,799 - pyswarms.single.local_best - INFO - Optimize for 500 iters with {'c1': 0.1, 'c2': 0.3, 'w': 0.9, 'k': 5, 'p': 2}
2021-01-25 20:07:08,689 - pyswarms.single.local_best - INFO - Optimization finished | best cost: 1167.003401733423, best pos: [1.88451921e+00 9.24719455e-01 1.00680433e+02 3.33908804e-01
 5.52274175e-07 9.16217041e-06 1.04796425e-06]
2021-01-25 20:07:08,724 - pyswarms.single.local_best - INFO - Optimize for 500 iters with {'c1': 0.1, 'c2': 0.3, 'w': 0.9, 'k': 5, 'p': 2}
2021-01-25 20:07:35,865 - pyswarms.single.local_best - INFO - Optimization finished | best cost: 1098.820693927221, best pos: [1.65401444e+00 8.83855653e-01 1.00960296e+02 3.63622606e-01
 3.68182893e-06 3.27325929e-06 3.87250058e-06]
2021-01-25 20:07:35,906 - pyswarms.single.local_best - INFO - Optimize for 500 iters with {'c1': 0.1, 'c2': 0.3, 'w': 0.9, 'k': 5, 'p': 2}
2021-01-25 20:08:02,273 - pyswarms.single.local_best - INFO - Optimization finished | best cost: 1046.4059598142187, best pos: [1.74668682e+00 7.76568559e-01 1.00503702e+02 4.47222503e-01
 3.19941354e-07 5.64906215e-06 5.31972035e-07]
2021-01-25 20:08:02,312 - pyswarms.single.local_best - INFO - Optimize for 500 iters with {'c1': 0.1, 'c2': 0.3, 'w': 0.9, 'k': 5, 'p': 2}
2021-01-25 20:08:30,000 - pyswarms.single.local_best - INFO - Optimization finished | best cost: 1049.3785498290229, best pos: [1.61814174e+00 7.94507244e-01 1.00460804e+02 4.31346592e-01
 6.67446420e-06 3.36111596e-06 1.45776925e-06]
2021-01-25 20:08:30,038 - pyswarms.single.local_best - INFO - Optimize for 500 iters with {'c1': 0.1, 'c2': 0.3, 'w': 0.9, 'k': 5, 'p': 2}
2021-01-25 20:08:57,115 - pyswarms.single.local_best - INFO - Optimization finished | best cost: 1136.8871882005792, best pos: [1.92842268e+00 9.72271159e-01 1.00055579e+02 2.99354182e-01
 1.35623231e-06 4.17526234e-06 3.46258956e-06]
2021-01-25 20:08:57,154 - pyswarms.single.local_best - INFO - Optimize for 500 iters with {'c1': 0.1, 'c2': 0.3, 'w': 0.9, 'k': 5, 'p': 2}
2021-01-25 20:09:23,557 - pyswarms.single.local_best - INFO - Optimization finished | best cost: 1055.793815709936, best pos: [1.93632761e+00 9.65061542e-01 9.97684191e+01 3.04973997e-01
 4.74118235e-06 4.63480415e-06 2.37723360e-06]
2021-01-25 20:09:23,592 - pyswarms.single.local_best - INFO - Optimize for 500 iters with {'c1': 0.1, 'c2': 0.3, 'w': 0.9, 'k': 5, 'p': 2}
2021-01-25 20:09:50,480 - pyswarms.single.local_best - INFO - Optimization finished | best cost: 1130.628287005668, best pos: [1.54855821e+00 9.18927680e-01 1.04434253e+02 3.37841346e-01
 1.81777844e-07 4.64498135e-06 5.44838405e-06]
2021-01-25 20:09:50,519 - pyswarms.single.local_best - INFO - Optimize for 500 iters with {'c1': 0.1, 'c2': 0.3, 'w': 0.9, 'k': 5, 'p': 2}
2021-01-25 20:10:16,363 - pyswarms.single.local_best - INFO - Optimization finished | best cost: 1088.7093430953269, best pos: [1.80725633e+00 8.83684385e-01 1.01123187e+02 3.64602661e-01
 8.18259302e-06 3.33831674e-06 3.71474765e-07]
2021-01-25 20:10:16,400 - pyswarms.single.local_best - INFO - Optimize for 500 iters with {'c1': 0.1, 'c2': 0.3, 'w': 0.9, 'k': 5, 'p': 2}
2021-01-25 20:10:43,773 - pyswarms.single.local_best - INFO - Optimization finished | best cost: 1093.6860532431838, best pos: [1.69472455e+00 7.22286318e-01 9.84787706e+01 4.98115357e-01
 5.04674808e-06 3.91414664e-06 3.17496035e-07]
2021-01-25 20:10:43,812 - pyswarms.single.local_best - INFO - Optimize for 500 iters with {'c1': 0.1, 'c2': 0.3, 'w': 0.9, 'k': 5, 'p': 2}
2021-01-25 20:11:11,488 - pyswarms.single.local_best - INFO - Optimization finished | best cost: 1113.4683640521025, best pos: [1.28492224e+00 6.61276135e-01 1.00465104e+02 5.56988711e-01
 7.53765654e-06 7.31926140e-07 5.62054428e-06]
2021-01-25 20:11:11,526 - pyswarms.single.local_best - INFO - Optimize for 500 iters with {'c1': 0.1, 'c2': 0.3, 'w': 0.9, 'k': 5, 'p': 2}
2021-01-25 20:11:39,051 - pyswarms.single.local_best - INFO - Optimization finished | best cost: 1070.5226813011159, best pos: [1.96409195e+00 8.32810966e-01 1.00032958e+02 3.90784914e-01
 4.10234253e-06 2.52549090e-06 7.08255835e-07]
2021-01-25 20:11:39,090 - pyswarms.single.local_best - INFO - Optimize for 500 iters with {'c1': 0.1, 'c2': 0.3, 'w': 0.9, 'k': 5, 'p': 2}
2021-01-25 20:12:06,364 - pyswarms.single.local_best - INFO - Optimization finished | best cost: 1092.929760793848, best pos: [1.95265179e+00 9.83747495e-01 1.02485927e+02 2.85094871e-01
 8.07583953e-07 5.66747167e-06 2.38071485e-06]
2021-01-25 20:12:06,401 - pyswarms.single.local_best - INFO - Optimize for 500 iters with {'c1': 0.1, 'c2': 0.3, 'w': 0.9, 'k': 5, 'p': 2}
2021-01-25 20:12:33,558 - pyswarms.single.local_best - INFO - Optimization finished | best cost: 1121.2451856845435, best pos: [1.52666814e+00 7.16697435e-01 9.64033710e+01 5.23809185e-01
 1.49285290e-06 8.83039390e-06 1.68728483e-06]
2021-01-25 20:12:33,589 - pyswarms.single.local_best - INFO - Optimize for 500 iters with {'c1': 0.1, 'c2': 0.3, 'w': 0.9, 'k': 5, 'p': 2}
2021-01-25 20:13:00,481 - pyswarms.single.local_best - INFO - Optimization finished | best cost: 1077.887732946154, best pos: [1.49467187e+00 7.81374445e-01 9.96988842e+01 4.48891100e-01
 5.66705289e-07 4.90673265e-06 4.68120482e-06]
2021-01-25 20:13:00,519 - pyswarms.single.local_best - INFO - Optimize for 500 iters with {'c1': 0.1, 'c2': 0.3, 'w': 0.9, 'k': 5, 'p': 2}
2021-01-25 20:13:28,152 - pyswarms.single.local_best - INFO - Optimization finished | best cost: 1044.6854510232774, best pos: [1.79537528e+00 8.33682800e-01 9.79876484e+01 4.03208452e-01
 3.33291226e-06 8.83325499e-06 3.15215871e-07]
2021-01-25 20:13:28,190 - pyswarms.single.local_best - INFO - Optimize for 500 iters with {'c1': 0.1, 'c2': 0.3, 'w': 0.9, 'k': 5, 'p': 2}
2021-01-25 20:13:54,035 - pyswarms.single.local_best - INFO - Optimization finished | best cost: 1107.1062985325502, best pos: [1.95558004e+00 9.52025936e-01 1.00309094e+02 3.26498891e-01
 6.20418495e-06 5.50303126e-06 1.09208735e-07]
2021-01-25 20:13:54,073 - pyswarms.single.local_best - INFO - Optimize for 500 iters with {'c1': 0.1, 'c2': 0.3, 'w': 0.9, 'k': 5, 'p': 2}
2021-01-25 20:14:19,693 - pyswarms.single.local_best - INFO - Optimization finished | best cost: 1063.7596836261234, best pos: [1.79764098e+00 8.89372734e-01 1.00098122e+02 3.55324681e-01
 9.49967811e-06 6.55038049e-06 2.34938022e-07]
2021-01-25 20:14:19,732 - pyswarms.single.local_best - INFO - Optimize for 500 iters with {'c1': 0.1, 'c2': 0.3, 'w': 0.9, 'k': 5, 'p': 2}
2021-01-25 20:14:46,967 - pyswarms.single.local_best - INFO - Optimization finished | best cost: 1097.9727579103333, best pos: [1.52213894e+00 7.95286549e-01 1.00960782e+02 4.33022351e-01
 1.28384012e-06 8.00929503e-06 2.44136042e-06]
2021-01-25 20:14:47,004 - pyswarms.single.local_best - INFO - Optimize for 500 iters with {'c1': 0.1, 'c2': 0.3, 'w': 0.9, 'k': 5, 'p': 2}
2021-01-25 20:15:13,714 - pyswarms.single.local_best - INFO - Optimization finished | best cost: 1066.4603360853716, best pos: [1.35929899e+00 7.08867772e-01 1.00544345e+02 5.18558352e-01
 3.80842811e-06 9.37820281e-07 5.41084359e-06]
2021-01-25 20:15:13,749 - pyswarms.single.local_best - INFO - Optimize for 500 iters with {'c1': 0.1, 'c2': 0.3, 'w': 0.9, 'k': 5, 'p': 2}
2021-01-25 20:15:40,442 - pyswarms.single.local_best - INFO - Optimization finished | best cost: 1155.2753867148408, best pos: [1.49348171e+00 7.56615996e-01 9.90444131e+01 4.74106915e-01
 2.75182445e-06 6.54827923e-06 3.01977440e-06]
2021-01-25 20:15:40,483 - pyswarms.single.local_best - INFO - Optimize for 500 iters with {'c1': 0.1, 'c2': 0.3, 'w': 0.9, 'k': 5, 'p': 2}
2021-01-25 20:16:08,866 - pyswarms.single.local_best - INFO - Optimization finished | best cost: 1163.5586789294925, best pos: [1.85353428e+00 1.01335718e+00 9.87488227e+01 2.78183838e-01
 4.01182403e-06 1.65954627e-06 6.60010742e-06]
2021-01-25 20:16:08,907 - pyswarms.single.local_best - INFO - Optimize for 500 iters with {'c1': 0.1, 'c2': 0.3, 'w': 0.9, 'k': 5, 'p': 2}
2021-01-25 20:16:35,783 - pyswarms.single.local_best - INFO - Optimization finished | best cost: 1111.0076881182183, best pos: [1.93423522e+00 1.09037642e+00 1.00483949e+02 2.39666136e-01
 1.39371737e-06 4.96742651e-06 5.41241776e-06]
2021-01-25 20:16:35,819 - pyswarms.single.local_best - INFO - Optimize for 500 iters with {'c1': 0.1, 'c2': 0.3, 'w': 0.9, 'k': 5, 'p': 2}
2021-01-25 20:17:03,221 - pyswarms.single.local_best - INFO - Optimization finished | best cost: 1087.2729815775565, best pos: [1.79307737e+00 6.57643290e-01 9.87246882e+01 5.87853854e-01
 2.94255409e-06 1.07145866e-06 1.39561016e-07]
2021-01-25 20:17:03,261 - pyswarms.single.local_best - INFO - Optimize for 500 iters with {'c1': 0.1, 'c2': 0.3, 'w': 0.9, 'k': 5, 'p': 2}
2021-01-25 20:17:30,310 - pyswarms.single.local_best - INFO - Optimization finished | best cost: 1142.4092400053196, best pos: [1.97510326e+00 8.70181326e-01 9.97092693e+01 3.72872261e-01
 5.41492328e-06 2.76176134e-07 1.30723128e-06]
2021-01-25 20:17:30,350 - pyswarms.single.local_best - INFO - Optimize for 500 iters with {'c1': 0.1, 'c2': 0.3, 'w': 0.9, 'k': 5, 'p': 2}
2021-01-25 20:17:57,372 - pyswarms.single.local_best - INFO - Optimization finished | best cost: 1215.1747695058816, best pos: [1.81865057e+00 1.12673229e+00 1.03570949e+02 2.33702964e-01
 4.86303656e-06 5.68856809e-06 4.24719856e-06]
2021-01-25 20:17:57,417 - pyswarms.single.local_best - INFO - Optimize for 500 iters with {'c1': 0.1, 'c2': 0.3, 'w': 0.9, 'k': 5, 'p': 2}
2021-01-25 20:18:23,744 - pyswarms.single.local_best - INFO - Optimization finished | best cost: 1051.6865019448217, best pos: [1.92990121e+00 9.50078431e-01 1.00854251e+02 3.07851423e-01
 7.89003078e-06 5.22078248e-06 1.00327494e-06]
2021-01-25 20:18:23,782 - pyswarms.single.local_best - INFO - Optimize for 500 iters with {'c1': 0.1, 'c2': 0.3, 'w': 0.9, 'k': 5, 'p': 2}
2021-01-25 20:18:50,423 - pyswarms.single.local_best - INFO - Optimization finished | best cost: 1072.231377060742, best pos: [1.29584808e+00 6.22386920e-01 9.86985479e+01 6.33519023e-01
 5.10292301e-06 2.14335310e-07 4.40866980e-06]
2021-01-25 20:18:50,460 - pyswarms.single.local_best - INFO - Optimize for 500 iters with {'c1': 0.1, 'c2': 0.3, 'w': 0.9, 'k': 5, 'p': 2}
2021-01-25 20:19:17,606 - pyswarms.single.local_best - INFO - Optimization finished | best cost: 1029.7772434486947, best pos: [1.70699354e+00 9.72936696e-01 1.04471565e+02 3.01592819e-01
 2.08256246e-07 4.44732098e-06 4.10419160e-06]
2021-01-25 20:19:17,645 - pyswarms.single.local_best - INFO - Optimize for 500 iters with {'c1': 0.1, 'c2': 0.3, 'w': 0.9, 'k': 5, 'p': 2}
2021-01-25 20:19:44,279 - pyswarms.single.local_best - INFO - Optimization finished | best cost: 1109.3779344582235, best pos: [1.80879076e+00 8.46180548e-01 1.00735662e+02 3.85023204e-01
 3.41060288e-06 5.72333344e-06 6.53146792e-07]
2021-01-25 20:19:44,318 - pyswarms.single.local_best - INFO - Optimize for 500 iters with {'c1': 0.1, 'c2': 0.3, 'w': 0.9, 'k': 5, 'p': 2}
2021-01-25 20:20:10,440 - pyswarms.single.local_best - INFO - Optimization finished | best cost: 1121.418982653651, best pos: [1.61413133e+00 9.27536617e-01 1.04422887e+02 3.09776015e-01
 6.05657487e-06 4.91061366e-06 5.05648472e-06]
2021-01-25 20:20:10,478 - pyswarms.single.local_best - INFO - Optimize for 500 iters with {'c1': 0.1, 'c2': 0.3, 'w': 0.9, 'k': 5, 'p': 2}
2021-01-25 20:20:38,532 - pyswarms.single.local_best - INFO - Optimization finished | best cost: 1072.65986720991, best pos: [1.86273920e+00 7.44732614e-01 9.83398461e+01 4.86738025e-01
 4.44437375e-06 2.26289813e-06 1.27003221e-07]
2021-01-25 20:20:38,572 - pyswarms.single.local_best - INFO - Optimize for 500 iters with {'c1': 0.1, 'c2': 0.3, 'w': 0.9, 'k': 5, 'p': 2}
2021-01-25 20:21:04,902 - pyswarms.single.local_best - INFO - Optimization finished | best cost: 1077.3002587834358, best pos: [1.68786476e+00 8.72162891e-01 1.01740156e+02 3.55471603e-01
 7.61607040e-06 5.11643157e-06 2.06839389e-06]
2021-01-25 20:21:04,934 - pyswarms.single.local_best - INFO - Optimize for 500 iters with {'c1': 0.1, 'c2': 0.3, 'w': 0.9, 'k': 5, 'p': 2}
2021-01-25 20:21:32,409 - pyswarms.single.local_best - INFO - Optimization finished | best cost: 1152.506660618781, best pos: [1.49987892e+00 7.26079130e-01 9.93925942e+01 4.99368825e-01
 1.31714257e-07 2.19816836e-06 4.53251698e-06]
2021-01-25 20:21:32,448 - pyswarms.single.local_best - INFO - Optimize for 500 iters with {'c1': 0.1, 'c2': 0.3, 'w': 0.9, 'k': 5, 'p': 2}
2021-01-25 20:21:59,190 - pyswarms.single.local_best - INFO - Optimization finished | best cost: 1098.2327320757418, best pos: [1.73321108e+00 7.47842648e-01 9.83622149e+01 4.73349430e-01
 9.33480828e-06 2.58905904e-06 7.13608412e-08]
2021-01-25 20:21:59,224 - pyswarms.single.local_best - INFO - Optimize for 500 iters with {'c1': 0.1, 'c2': 0.3, 'w': 0.9, 'k': 5, 'p': 2}
2021-01-25 20:22:25,934 - pyswarms.single.local_best - INFO - Optimization finished | best cost: 1216.5395092619729, best pos: [1.07749723e+00 6.06030927e-01 9.96896239e+01 6.43789129e-01
 1.08822326e-06 9.30226401e-06 8.73564610e-06]
2021-01-25 20:22:25,973 - pyswarms.single.local_best - INFO - Optimize for 500 iters with {'c1': 0.1, 'c2': 0.3, 'w': 0.9, 'k': 5, 'p': 2}
2021-01-25 20:22:52,332 - pyswarms.single.local_best - INFO - Optimization finished | best cost: 1119.9741939851406, best pos: [1.97547196e+00 8.90910264e-01 9.91085275e+01 3.42634343e-01
 7.65509291e-06 1.09873906e-06 2.07706357e-06]
2021-01-25 20:22:52,369 - pyswarms.single.local_best - INFO - Optimize for 500 iters with {'c1': 0.1, 'c2': 0.3, 'w': 0.9, 'k': 5, 'p': 2}
2021-01-25 20:23:18,449 - pyswarms.single.local_best - INFO - Optimization finished | best cost: 1045.5942502609828, best pos: [1.79165018e+00 8.66423245e-01 1.01094059e+02 3.70350768e-01
 1.73598069e-06 7.00804439e-06 9.88563412e-07]
2021-01-25 20:23:18,487 - pyswarms.single.local_best - INFO - Optimize for 500 iters with {'c1': 0.1, 'c2': 0.3, 'w': 0.9, 'k': 5, 'p': 2}
2021-01-25 20:23:45,504 - pyswarms.single.local_best - INFO - Optimization finished | best cost: 1096.611739247955, best pos: [1.79993439e+00 9.34916229e-01 1.00408322e+02 3.20698074e-01
 1.38828255e-06 4.05823633e-06 4.30055295e-06]
2021-01-25 20:23:45,542 - pyswarms.single.local_best - INFO - Optimize for 500 iters with {'c1': 0.1, 'c2': 0.3, 'w': 0.9, 'k': 5, 'p': 2}
2021-01-25 20:24:12,421 - pyswarms.single.local_best - INFO - Optimization finished | best cost: 1045.8800450259275, best pos: [1.50312244e+00 7.83892968e-01 1.01023671e+02 4.45785523e-01
 6.74161541e-06 6.57405767e-07 3.51003083e-06]
2021-01-25 20:24:12,458 - pyswarms.single.local_best - INFO - Optimize for 500 iters with {'c1': 0.1, 'c2': 0.3, 'w': 0.9, 'k': 5, 'p': 2}
2021-01-25 20:24:39,342 - pyswarms.single.local_best - INFO - Optimization finished | best cost: 1138.7706080249395, best pos: [1.82343216e+00 8.31263023e-01 9.79230998e+01 4.04912969e-01
 4.43599402e-06 8.78023806e-06 2.54990731e-08]
2021-01-25 20:24:39,381 - pyswarms.single.local_best - INFO - Optimize for 500 iters with {'c1': 0.1, 'c2': 0.3, 'w': 0.9, 'k': 5, 'p': 2}
2021-01-25 20:25:04,440 - pyswarms.single.local_best - INFO - Optimization finished | best cost: 1042.035440720856, best pos: [1.32746420e+00 6.94311446e-01 9.85138608e+01 5.49982162e-01
 9.93163037e-07 3.84645801e-06 5.61354868e-06]
2021-01-25 20:25:04,480 - pyswarms.single.local_best - INFO - Optimize for 500 iters with {'c1': 0.1, 'c2': 0.3, 'w': 0.9, 'k': 5, 'p': 2}
2021-01-25 20:25:31,595 - pyswarms.single.local_best - INFO - Optimization finished | best cost: 1109.2667928536368, best pos: [1.87431245e+00 1.03819566e+00 1.01126820e+02 2.73233694e-01
 3.96112681e-06 5.44733183e-06 3.27244993e-06]
2021-01-25 20:25:31,632 - pyswarms.single.local_best - INFO - Optimize for 500 iters with {'c1': 0.1, 'c2': 0.3, 'w': 0.9, 'k': 5, 'p': 2}
2021-01-25 20:25:58,357 - pyswarms.single.local_best - INFO - Optimization finished | best cost: 1210.873836623847, best pos: [1.84646960e+00 7.32822788e-01 9.87204488e+01 5.00922061e-01
 2.59880123e-06 1.11615491e-06 8.68337848e-07]
2021-01-25 20:25:58,395 - pyswarms.single.local_best - INFO - Optimize for 500 iters with {'c1': 0.1, 'c2': 0.3, 'w': 0.9, 'k': 5, 'p': 2}
2021-01-25 20:26:25,864 - pyswarms.single.local_best - INFO - Optimization finished | best cost: 1113.627472418116, best pos: [1.64283643e+00 7.75293773e-01 1.00457456e+02 4.56653090e-01
 5.41083912e-07 3.50195252e-06 1.90612136e-06]
2021-01-25 20:26:25,901 - pyswarms.single.local_best - INFO - Optimize for 500 iters with {'c1': 0.1, 'c2': 0.3, 'w': 0.9, 'k': 5, 'p': 2}
2021-01-25 20:26:53,494 - pyswarms.single.local_best - INFO - Optimization finished | best cost: 1035.5429710805986, best pos: [1.40910145e+00 7.17466359e-01 1.00318302e+02 5.10385357e-01
 4.42811600e-06 8.50047046e-06 6.90984573e-07]
2021-01-25 20:26:53,533 - pyswarms.single.local_best - INFO - Optimize for 500 iters with {'c1': 0.1, 'c2': 0.3, 'w': 0.9, 'k': 5, 'p': 2}
2021-01-25 20:27:20,269 - pyswarms.single.local_best - INFO - Optimization finished | best cost: 1138.3165864344546, best pos: [1.65101617e+00 7.97777940e-01 1.00218923e+02 4.28751242e-01
 1.11849777e-06 4.72228955e-06 2.32267298e-06]
2021-01-25 20:27:20,306 - pyswarms.single.local_best - INFO - Optimize for 500 iters with {'c1': 0.1, 'c2': 0.3, 'w': 0.9, 'k': 5, 'p': 2}
2021-01-25 20:27:48,623 - pyswarms.single.local_best - INFO - Optimization finished | best cost: 1109.4179868574004, best pos: [1.93236081e+00 9.40539319e-01 1.00654889e+02 3.24008526e-01
 1.57559484e-06 2.33716348e-06 2.59898338e-06]
2021-01-25 20:27:48,661 - pyswarms.single.local_best - INFO - Optimize for 500 iters with {'c1': 0.1, 'c2': 0.3, 'w': 0.9, 'k': 5, 'p': 2}
2021-01-25 20:28:16,010 - pyswarms.single.local_best - INFO - Optimization finished | best cost: 1145.2828463203832, best pos: [1.78156897e+00 8.20147285e-01 9.77571350e+01 4.29986309e-01
 2.18564937e-06 7.93779681e-06 1.23780540e-07]
2021-01-25 20:28:16,049 - pyswarms.single.local_best - INFO - Optimize for 500 iters with {'c1': 0.1, 'c2': 0.3, 'w': 0.9, 'k': 5, 'p': 2}
2021-01-25 20:28:43,860 - pyswarms.single.local_best - INFO - Optimization finished | best cost: 1088.0624300265652, best pos: [1.43029880e+00 6.77937889e-01 1.01129182e+02 5.40128274e-01
 3.68028256e-06 7.07806458e-06 1.65888683e-07]
2021-01-25 20:28:43,899 - pyswarms.single.local_best - INFO - Optimize for 500 iters with {'c1': 0.1, 'c2': 0.3, 'w': 0.9, 'k': 5, 'p': 2}
2021-01-25 20:29:10,057 - pyswarms.single.local_best - INFO - Optimization finished | best cost: 1086.3375752955608, best pos: [1.96004176e+00 9.83953616e-01 1.00619019e+02 3.01225512e-01
 8.01263339e-06 3.00830405e-06 1.22687819e-06]
2021-01-25 20:29:10,092 - pyswarms.single.local_best - INFO - Optimize for 500 iters with {'c1': 0.1, 'c2': 0.3, 'w': 0.9, 'k': 5, 'p': 2}
2021-01-25 20:29:36,375 - pyswarms.single.local_best - INFO - Optimization finished | best cost: 1063.4036952951392, best pos: [1.70412783e+00 7.09593510e-01 9.99144246e+01 5.03205697e-01
 5.75288732e-06 1.92117323e-06 4.01975040e-07]
2021-01-25 20:29:36,413 - pyswarms.single.local_best - INFO - Optimize for 500 iters with {'c1': 0.1, 'c2': 0.3, 'w': 0.9, 'k': 5, 'p': 2}
2021-01-25 20:30:02,940 - pyswarms.single.local_best - INFO - Optimization finished | best cost: 1162.8047665706547, best pos: [1.92031386e+00 8.90051093e-01 9.82688316e+01 3.49623559e-01
 2.46796823e-06 4.50913843e-06 2.71462171e-06]
2021-01-25 20:30:02,980 - pyswarms.single.local_best - INFO - Optimize for 500 iters with {'c1': 0.1, 'c2': 0.3, 'w': 0.9, 'k': 5, 'p': 2}
2021-01-25 20:30:29,510 - pyswarms.single.local_best - INFO - Optimization finished | best cost: 1105.2740376155484, best pos: [1.91056480e+00 9.47621140e-01 1.01296269e+02 3.10457228e-01
 1.90452702e-06 9.06154002e-06 1.16357818e-06]
2021-01-25 20:30:29,549 - pyswarms.single.local_best - INFO - Optimize for 500 iters with {'c1': 0.1, 'c2': 0.3, 'w': 0.9, 'k': 5, 'p': 2}
2021-01-25 20:30:56,102 - pyswarms.single.local_best - INFO - Optimization finished | best cost: 1102.1937282959645, best pos: [1.93456263e+00 8.48571986e-01 9.90416627e+01 3.91638330e-01
 2.99864446e-06 2.61734691e-06 1.23207513e-06]
2021-01-25 20:30:56,141 - pyswarms.single.local_best - INFO - Optimize for 500 iters with {'c1': 0.1, 'c2': 0.3, 'w': 0.9, 'k': 5, 'p': 2}
2021-01-25 20:31:22,217 - pyswarms.single.local_best - INFO - Optimization finished | best cost: 1046.8650630838465, best pos: [1.75215312e+00 8.51257030e-01 1.00218242e+02 3.85754428e-01
 6.89583937e-06 2.05630790e-06 1.77815125e-06]
2021-01-25 20:31:22,256 - pyswarms.single.local_best - INFO - Optimize for 500 iters with {'c1': 0.1, 'c2': 0.3, 'w': 0.9, 'k': 5, 'p': 2}
2021-01-25 20:31:49,951 - pyswarms.single.local_best - INFO - Optimization finished | best cost: 1016.2439601387988, best pos: [1.67794927e+00 8.97473838e-01 1.00654477e+02 3.59905258e-01
 3.91517157e-06 4.38331550e-06 3.03152760e-06]
2021-01-25 20:31:49,991 - pyswarms.single.local_best - INFO - Optimize for 500 iters with {'c1': 0.1, 'c2': 0.3, 'w': 0.9, 'k': 5, 'p': 2}
2021-01-25 20:32:16,078 - pyswarms.single.local_best - INFO - Optimization finished | best cost: 1111.9206989552222, best pos: [1.99338784e+00 7.25278300e-01 9.88611030e+01 4.85388013e-01
 3.00377160e-06 7.06400815e-07 5.24183666e-07]
2021-01-25 20:32:16,117 - pyswarms.single.local_best - INFO - Optimize for 500 iters with {'c1': 0.1, 'c2': 0.3, 'w': 0.9, 'k': 5, 'p': 2}
2021-01-25 20:32:43,682 - pyswarms.single.local_best - INFO - Optimization finished | best cost: 1066.3099006720026, best pos: [1.77063686e+00 7.83827843e-01 9.86492402e+01 4.46549099e-01
 3.56363431e-06 4.81518903e-08 2.48076639e-06]
2021-01-25 20:32:43,721 - pyswarms.single.local_best - INFO - Optimize for 500 iters with {'c1': 0.1, 'c2': 0.3, 'w': 0.9, 'k': 5, 'p': 2}
2021-01-25 20:33:11,978 - pyswarms.single.local_best - INFO - Optimization finished | best cost: 1126.193570331302, best pos: [1.60557615e+00 7.63963340e-01 9.76488086e+01 4.64025135e-01
 8.26395913e-06 7.59495874e-06 3.57009136e-07]
2021-01-25 20:33:12,013 - pyswarms.single.local_best - INFO - Optimize for 500 iters with {'c1': 0.1, 'c2': 0.3, 'w': 0.9, 'k': 5, 'p': 2}
2021-01-25 20:33:39,508 - pyswarms.single.local_best - INFO - Optimization finished | best cost: 1058.6072753076053, best pos: [1.99030551e+00 8.68431146e-01 9.84211944e+01 3.77806428e-01
 9.95234278e-08 5.19503431e-06 1.22686220e-06]
2021-01-25 20:33:39,545 - pyswarms.single.local_best - INFO - Optimize for 500 iters with {'c1': 0.1, 'c2': 0.3, 'w': 0.9, 'k': 5, 'p': 2}
2021-01-25 20:34:05,968 - pyswarms.single.local_best - INFO - Optimization finished | best cost: 1151.8694565356461, best pos: [1.64291920e+00 7.74936580e-01 1.00779608e+02 4.44085584e-01
 5.45068925e-06 2.63964067e-06 1.56790859e-06]
2021-01-25 20:34:06,008 - pyswarms.single.local_best - INFO - Optimize for 500 iters with {'c1': 0.1, 'c2': 0.3, 'w': 0.9, 'k': 5, 'p': 2}
2021-01-25 20:34:33,436 - pyswarms.single.local_best - INFO - Optimization finished | best cost: 1175.7276254537614, best pos: [1.94987725e+00 1.04194581e+00 1.02046968e+02 2.64003904e-01
 7.50495453e-06 1.02102957e-05 3.23812597e-07]
2021-01-25 20:34:33,477 - pyswarms.single.local_best - INFO - Optimize for 500 iters with {'c1': 0.1, 'c2': 0.3, 'w': 0.9, 'k': 5, 'p': 2}
2021-01-25 20:35:00,424 - pyswarms.single.local_best - INFO - Optimization finished | best cost: 1031.6328449364519, best pos: [1.72443670e+00 9.77405967e-01 1.00627523e+02 3.01265525e-01
 7.86718073e-06 9.04831726e-06 3.06807794e-06]
2021-01-25 20:35:00,461 - pyswarms.single.local_best - INFO - Optimize for 500 iters with {'c1': 0.1, 'c2': 0.3, 'w': 0.9, 'k': 5, 'p': 2}
2021-01-25 20:35:27,724 - pyswarms.single.local_best - INFO - Optimization finished | best cost: 1030.8208354907808, best pos: [1.38198944e+00 6.93636430e-01 1.00787498e+02 5.33452690e-01
 1.52789757e-06 4.86517425e-06 2.77546178e-06]
2021-01-25 20:35:27,765 - pyswarms.single.local_best - INFO - Optimize for 500 iters with {'c1': 0.1, 'c2': 0.3, 'w': 0.9, 'k': 5, 'p': 2}
2021-01-25 20:35:53,947 - pyswarms.single.local_best - INFO - Optimization finished | best cost: 1123.916138475332, best pos: [1.82620927e+00 1.04658272e+00 1.03110739e+02 2.68085520e-01
 6.86083395e-06 5.57598635e-06 2.44156927e-06]
2021-01-25 20:35:53,987 - pyswarms.single.local_best - INFO - Optimize for 500 iters with {'c1': 0.1, 'c2': 0.3, 'w': 0.9, 'k': 5, 'p': 2}
2021-01-25 20:36:21,292 - pyswarms.single.local_best - INFO - Optimization finished | best cost: 1169.6701396185986, best pos: [1.68885733e+00 1.10835473e+00 1.04115008e+02 2.35318528e-01
 6.63625334e-06 1.11888460e-05 6.14000393e-06]
2021-01-25 20:36:21,329 - pyswarms.single.local_best - INFO - Optimize for 500 iters with {'c1': 0.1, 'c2': 0.3, 'w': 0.9, 'k': 5, 'p': 2}
2021-01-25 20:36:49,325 - pyswarms.single.local_best - INFO - Optimization finished | best cost: 1065.6198551664315, best pos: [1.86577326e+00 9.21326483e-01 1.00766074e+02 3.31275694e-01
 5.24424400e-06 6.04975624e-06 1.24302073e-06]
2021-01-25 20:36:49,365 - pyswarms.single.local_best - INFO - Optimize for 500 iters with {'c1': 0.1, 'c2': 0.3, 'w': 0.9, 'k': 5, 'p': 2}
2021-01-25 20:37:15,815 - pyswarms.single.local_best - INFO - Optimization finished | best cost: 1085.0189015690921, best pos: [1.94698754e+00 1.04628757e+00 1.00044699e+02 2.63728967e-01
 5.80535512e-06 2.56930583e-06 3.84880894e-06]
2021-01-25 20:37:15,850 - pyswarms.single.local_best - INFO - Optimize for 500 iters with {'c1': 0.1, 'c2': 0.3, 'w': 0.9, 'k': 5, 'p': 2}
2021-01-25 20:37:42,128 - pyswarms.single.local_best - INFO - Optimization finished | best cost: 1150.268097918198, best pos: [1.95467514e+00 8.78636668e-01 1.00098036e+02 3.71081138e-01
 4.12477081e-06 5.91835941e-07 1.33306548e-06]
2021-01-25 20:37:42,169 - pyswarms.single.local_best - INFO - Optimize for 500 iters with {'c1': 0.1, 'c2': 0.3, 'w': 0.9, 'k': 5, 'p': 2}
2021-01-25 20:38:08,867 - pyswarms.single.local_best - INFO - Optimization finished | best cost: 1122.6062169187635, best pos: [1.92584539e+00 7.69891783e-01 9.74377913e+01 4.45104714e-01
 3.09869288e-06 2.30377534e-06 1.53680448e-06]
2021-01-25 20:38:08,905 - pyswarms.single.local_best - INFO - Optimize for 500 iters with {'c1': 0.1, 'c2': 0.3, 'w': 0.9, 'k': 5, 'p': 2}
2021-01-25 20:38:36,198 - pyswarms.single.local_best - INFO - Optimization finished | best cost: 1080.0882101294505, best pos: [1.48901207e+00 8.21474283e-01 9.98631799e+01 4.16421311e-01
 1.86766851e-06 5.62869098e-06 5.17972883e-06]
2021-01-25 20:38:36,237 - pyswarms.single.local_best - INFO - Optimize for 500 iters with {'c1': 0.1, 'c2': 0.3, 'w': 0.9, 'k': 5, 'p': 2}
2021-01-25 20:39:04,201 - pyswarms.single.local_best - INFO - Optimization finished | best cost: 1145.2131544196461, best pos: [1.93053739e+00 9.96611189e-01 1.01766459e+02 2.79662397e-01
 1.29327909e-06 6.43471316e-06 2.95097392e-06]
2021-01-25 20:39:04,239 - pyswarms.single.local_best - INFO - Optimize for 500 iters with {'c1': 0.1, 'c2': 0.3, 'w': 0.9, 'k': 5, 'p': 2}
2021-01-25 20:39:31,453 - pyswarms.single.local_best - INFO - Optimization finished | best cost: 1137.945388251274, best pos: [1.87203021e+00 9.06012566e-01 1.00242662e+02 3.40813311e-01
 3.41750461e-06 4.34406921e-06 2.15102575e-06]
2021-01-25 20:39:31,498 - pyswarms.single.local_best - INFO - Optimize for 500 iters with {'c1': 0.1, 'c2': 0.3, 'w': 0.9, 'k': 5, 'p': 2}
2021-01-25 20:39:57,505 - pyswarms.single.local_best - INFO - Optimization finished | best cost: 1090.5872862049428, best pos: [1.35050691e+00 5.99548448e-01 9.73437660e+01 5.85343609e-01
 7.37110527e-06 1.05177561e-05 4.95821697e-06]
2021-01-25 20:39:57,546 - pyswarms.single.local_best - INFO - Optimize for 500 iters with {'c1': 0.1, 'c2': 0.3, 'w': 0.9, 'k': 5, 'p': 2}
2021-01-25 20:40:24,354 - pyswarms.single.local_best - INFO - Optimization finished | best cost: 1174.1569057748961, best pos: [1.77214896e+00 8.35295038e-01 1.02268899e+02 3.23603705e-01
 8.24566730e-06 1.25182218e-05 2.15996396e-06]
2021-01-25 20:40:24,393 - pyswarms.single.local_best - INFO - Optimize for 500 iters with {'c1': 0.1, 'c2': 0.3, 'w': 0.9, 'k': 5, 'p': 2}
2021-01-25 20:40:52,247 - pyswarms.single.local_best - INFO - Optimization finished | best cost: 1069.1169369012844, best pos: [1.45884557e+00 6.27268437e-01 1.01020989e+02 5.19246017e-01
 1.07450779e-06 4.47297023e-06 5.28557420e-06]
2021-01-25 20:40:52,289 - pyswarms.single.local_best - INFO - Optimize for 500 iters with {'c1': 0.1, 'c2': 0.3, 'w': 0.9, 'k': 5, 'p': 2}
2021-01-25 20:41:19,631 - pyswarms.single.local_best - INFO - Optimization finished | best cost: 1102.8953599289953, best pos: [1.09143724e+00 6.80274989e-01 1.25127089e+02 3.57620636e-01
 1.56484051e-05 4.35269950e-06 1.86909753e-05]
2021-01-25 20:41:19,665 - pyswarms.single.local_best - INFO - Optimize for 500 iters with {'c1': 0.1, 'c2': 0.3, 'w': 0.9, 'k': 5, 'p': 2}
2021-01-25 20:41:46,930 - pyswarms.single.local_best - INFO - Optimization finished | best cost: 1156.3047486634312, best pos: [1.96611729e+00 9.00078833e-01 9.99310081e+01 2.99564650e-01
 1.20058998e-06 1.68939201e-05 1.50125671e-06]
2021-01-25 20:41:46,970 - pyswarms.single.local_best - INFO - Optimize for 500 iters with {'c1': 0.1, 'c2': 0.3, 'w': 0.9, 'k': 5, 'p': 2}
2021-01-25 20:42:12,398 - pyswarms.single.local_best - INFO - Optimization finished | best cost: 991.8535018562674, best pos: [1.43107424e+00 8.19852995e-01 1.24658777e+02 2.05396689e-01
 8.77248781e-06 1.00229656e-05 1.85666702e-05]
2021-01-25 20:42:12,434 - pyswarms.single.local_best - INFO - Optimize for 500 iters with {'c1': 0.1, 'c2': 0.3, 'w': 0.9, 'k': 5, 'p': 2}
2021-01-25 20:42:39,629 - pyswarms.single.local_best - INFO - Optimization finished | best cost: 1066.46278211156, best pos: [1.79161980e+00 1.06688779e+00 1.24002608e+02 1.07098871e-01
 1.32995131e-05 3.25926748e-06 1.59794401e-05]
2021-01-25 20:42:39,669 - pyswarms.single.local_best - INFO - Optimize for 500 iters with {'c1': 0.1, 'c2': 0.3, 'w': 0.9, 'k': 5, 'p': 2}
2021-01-25 20:43:08,184 - pyswarms.single.local_best - INFO - Optimization finished | best cost: 1062.9647009413152, best pos: [1.86629690e+00 7.78919313e-01 1.00185081e+02 3.72878116e-01
 1.10153762e-05 3.24719684e-07 2.43505922e-06]
2021-01-25 20:43:08,225 - pyswarms.single.local_best - INFO - Optimize for 500 iters with {'c1': 0.1, 'c2': 0.3, 'w': 0.9, 'k': 5, 'p': 2}
2021-01-25 20:43:35,714 - pyswarms.single.local_best - INFO - Optimization finished | best cost: 1130.848555427217, best pos: [1.55797913e+00 7.09323132e-01 1.02220129e+02 4.24120525e-01
 6.73146841e-06 1.03335486e-05 2.24540960e-06]
2021-01-25 20:43:35,754 - pyswarms.single.local_best - INFO - Optimize for 500 iters with {'c1': 0.1, 'c2': 0.3, 'w': 0.9, 'k': 5, 'p': 2}
2021-01-25 20:44:02,412 - pyswarms.single.local_best - INFO - Optimization finished | best cost: 1043.141390238802, best pos: [1.97966308e+00 1.09297440e+00 1.03147606e+02 1.77754188e-01
 5.75044742e-06 5.50509173e-06 1.14421084e-05]
2021-01-25 20:44:02,450 - pyswarms.single.local_best - INFO - Optimize for 500 iters with {'c1': 0.1, 'c2': 0.3, 'w': 0.9, 'k': 5, 'p': 2}
2021-01-25 20:44:29,229 - pyswarms.single.local_best - INFO - Optimization finished | best cost: 1083.95806552029, best pos: [1.92092546e+00 6.88578668e-01 9.82421097e+01 4.67327725e-01
 8.00040114e-06 2.24214992e-06 5.55554252e-07]
2021-01-25 20:44:29,267 - pyswarms.single.local_best - INFO - Optimize for 500 iters with {'c1': 0.1, 'c2': 0.3, 'w': 0.9, 'k': 5, 'p': 2}
2021-01-25 20:44:56,354 - pyswarms.single.local_best - INFO - Optimization finished | best cost: 1119.3617846949496, best pos: [1.86225944e+00 8.04480788e-01 9.90029353e+01 3.56256545e-01
 1.43185612e-05 5.97933303e-06 2.20358396e-06]
2021-01-25 20:44:56,392 - pyswarms.single.local_best - INFO - Optimize for 500 iters with {'c1': 0.1, 'c2': 0.3, 'w': 0.9, 'k': 5, 'p': 2}
2021-01-25 20:45:23,360 - pyswarms.single.local_best - INFO - Optimization finished | best cost: 1152.8677676182824, best pos: [1.93694646e+00 9.35080971e-01 1.01522030e+02 2.59550568e-01
 4.60890656e-07 1.21061071e-05 5.90893324e-06]
2021-01-25 20:45:23,399 - pyswarms.single.local_best - INFO - Optimize for 500 iters with {'c1': 0.1, 'c2': 0.3, 'w': 0.9, 'k': 5, 'p': 2}
2021-01-25 20:45:50,410 - pyswarms.single.local_best - INFO - Optimization finished | best cost: 1142.9739252441905, best pos: [1.48786383e+00 9.32071470e-01 1.23102823e+02 1.78838053e-01
 1.83228861e-05 1.36786243e-05 1.92810817e-05]
2021-01-25 20:45:50,450 - pyswarms.single.local_best - INFO - Optimize for 500 iters with {'c1': 0.1, 'c2': 0.3, 'w': 0.9, 'k': 5, 'p': 2}
2021-01-25 20:46:17,349 - pyswarms.single.local_best - INFO - Optimization finished | best cost: 1128.0880909727382, best pos: [1.61772706e+00 1.01226623e+00 1.24008661e+02 1.36309323e-01
 1.64535452e-05 1.27788034e-05 1.93809961e-05]
2021-01-25 20:46:17,388 - pyswarms.single.local_best - INFO - Optimize for 500 iters with {'c1': 0.1, 'c2': 0.3, 'w': 0.9, 'k': 5, 'p': 2}
2021-01-25 20:46:45,626 - pyswarms.single.local_best - INFO - Optimization finished | best cost: 1094.4495767397448, best pos: [1.64779555e+00 9.90313465e-01 1.24411908e+02 1.33234245e-01
 8.15758937e-06 1.75163045e-05 1.87414529e-05]
2021-01-25 20:46:45,664 - pyswarms.single.local_best - INFO - Optimize for 500 iters with {'c1': 0.1, 'c2': 0.3, 'w': 0.9, 'k': 5, 'p': 2}
2021-01-25 20:47:11,542 - pyswarms.single.local_best - INFO - Optimization finished | best cost: 985.7134995825908, best pos: [1.88859642e+00 7.81403767e-01 1.00652917e+02 3.63486365e-01
 8.68454629e-06 7.99596930e-06 5.62367130e-07]
2021-01-25 20:47:11,579 - pyswarms.single.local_best - INFO - Optimize for 500 iters with {'c1': 0.1, 'c2': 0.3, 'w': 0.9, 'k': 5, 'p': 2}
2021-01-25 20:47:38,752 - pyswarms.single.local_best - INFO - Optimization finished | best cost: 1136.2546554957285, best pos: [1.54961349e+00 6.54689247e-01 1.00790929e+02 4.87085026e-01
 6.31288078e-06 7.69794119e-06 1.95450136e-06]
2021-01-25 20:47:38,790 - pyswarms.single.local_best - INFO - Optimize for 500 iters with {'c1': 0.1, 'c2': 0.3, 'w': 0.9, 'k': 5, 'p': 2}
2021-01-25 20:48:06,214 - pyswarms.single.local_best - INFO - Optimization finished | best cost: 1074.542759031161, best pos: [1.94261146e+00 7.51151706e-01 1.00232711e+02 3.78663697e-01
 8.29341281e-06 7.03109549e-07 2.75791449e-06]
2021-01-25 20:48:06,254 - pyswarms.single.local_best - INFO - Optimize for 500 iters with {'c1': 0.1, 'c2': 0.3, 'w': 0.9, 'k': 5, 'p': 2}
2021-01-25 20:48:32,544 - pyswarms.single.local_best - INFO - Optimization finished | best cost: 1210.9108474690722, best pos: [1.92822669e+00 9.52111975e-01 1.01484299e+02 2.55958083e-01
 8.29314258e-07 9.45830687e-06 6.65434992e-06]
2021-01-25 20:48:32,584 - pyswarms.single.local_best - INFO - Optimize for 500 iters with {'c1': 0.1, 'c2': 0.3, 'w': 0.9, 'k': 5, 'p': 2}
2021-01-25 20:48:59,571 - pyswarms.single.local_best - INFO - Optimization finished | best cost: 1182.9509698760623, best pos: [1.69481048e+00 7.42992499e-01 1.01002211e+02 4.09351643e-01
 8.15770317e-06 7.04367377e-06 1.55100762e-06]
2021-01-25 20:48:59,611 - pyswarms.single.local_best - INFO - Optimize for 500 iters with {'c1': 0.1, 'c2': 0.3, 'w': 0.9, 'k': 5, 'p': 2}
2021-01-25 20:49:26,104 - pyswarms.single.local_best - INFO - Optimization finished | best cost: 1109.7708407805476, best pos: [1.24995285e+00 5.78658568e-01 1.01455444e+02 5.93481664e-01
 1.51039038e-06 5.50877233e-06 7.56338665e-06]
2021-01-25 20:49:26,140 - pyswarms.single.local_best - INFO - Optimize for 500 iters with {'c1': 0.1, 'c2': 0.3, 'w': 0.9, 'k': 5, 'p': 2}
2021-01-25 20:49:53,091 - pyswarms.single.local_best - INFO - Optimization finished | best cost: 1130.9672294672382, best pos: [1.90541688e+00 7.97507459e-01 9.98358898e+01 3.60396157e-01
 2.34042743e-06 5.60734771e-06 2.99728646e-06]
2021-01-25 20:49:53,130 - pyswarms.single.local_best - INFO - Optimize for 500 iters with {'c1': 0.1, 'c2': 0.3, 'w': 0.9, 'k': 5, 'p': 2}
2021-01-25 20:50:20,334 - pyswarms.single.local_best - INFO - Optimization finished | best cost: 1153.7952883792352, best pos: [1.26586434e+00 7.78501803e-01 1.23961314e+02 2.64974851e-01
 1.66113495e-05 8.80022672e-06 1.94165386e-05]
2021-01-25 20:50:20,373 - pyswarms.single.local_best - INFO - Optimize for 500 iters with {'c1': 0.1, 'c2': 0.3, 'w': 0.9, 'k': 5, 'p': 2}
2021-01-25 20:50:48,314 - pyswarms.single.local_best - INFO - Optimization finished | best cost: 1123.1673459095773, best pos: [1.84029122e+00 6.86188179e-01 9.96606014e+01 4.35877694e-01
 4.32005423e-06 7.95469636e-06 9.24141711e-07]
2021-01-25 20:50:48,354 - pyswarms.single.local_best - INFO - Optimize for 500 iters with {'c1': 0.1, 'c2': 0.3, 'w': 0.9, 'k': 5, 'p': 2}
2021-01-25 20:51:14,900 - pyswarms.single.local_best - INFO - Optimization finished | best cost: 1104.8350342070553, best pos: [1.68023333e+00 7.71123190e-01 1.01107006e+02 3.81961253e-01
 1.03471726e-05 8.13222125e-06 2.24041106e-06]
2021-01-25 20:51:14,940 - pyswarms.single.local_best - INFO - Optimize for 500 iters with {'c1': 0.1, 'c2': 0.3, 'w': 0.9, 'k': 5, 'p': 2}
2021-01-25 20:51:42,255 - pyswarms.single.local_best - INFO - Optimization finished | best cost: 1101.278911711087, best pos: [1.98830796e+00 6.97673723e-01 1.00265087e+02 4.50845434e-01
 4.17542150e-06 2.98282756e-06 1.07259476e-07]
2021-01-25 20:51:42,291 - pyswarms.single.local_best - INFO - Optimize for 500 iters with {'c1': 0.1, 'c2': 0.3, 'w': 0.9, 'k': 5, 'p': 2}
2021-01-25 20:52:08,699 - pyswarms.single.local_best - INFO - Optimization finished | best cost: 1090.307950839052, best pos: [1.57013147e+00 5.91387793e-01 9.91279225e+01 5.56631739e-01
 9.79114290e-06 7.10369112e-07 3.06481845e-06]
2021-01-25 20:52:08,740 - pyswarms.single.local_best - INFO - Optimize for 500 iters with {'c1': 0.1, 'c2': 0.3, 'w': 0.9, 'k': 5, 'p': 2}
2021-01-25 20:52:36,135 - pyswarms.single.local_best - INFO - Optimization finished | best cost: 1046.9436689967733, best pos: [1.96495137e+00 7.61880565e-01 9.83199835e+01 3.89403959e-01
 6.88063691e-06 1.30041990e-06 3.36387790e-06]
2021-01-25 20:52:36,176 - pyswarms.single.local_best - INFO - Optimize for 500 iters with {'c1': 0.1, 'c2': 0.3, 'w': 0.9, 'k': 5, 'p': 2}
2021-01-25 20:53:04,928 - pyswarms.single.local_best - INFO - Optimization finished | best cost: 1076.8269482614269, best pos: [1.93363391e+00 7.41479383e-01 9.86826917e+01 4.12152537e-01
 7.83468066e-06 6.97720510e-06 1.06438511e-07]
2021-01-25 20:53:04,966 - pyswarms.single.local_best - INFO - Optimize for 500 iters with {'c1': 0.1, 'c2': 0.3, 'w': 0.9, 'k': 5, 'p': 2}
2021-01-25 20:53:32,374 - pyswarms.single.local_best - INFO - Optimization finished | best cost: 1111.0699697986379, best pos: [1.58422922e+00 9.00871296e-01 1.24300526e+02 1.59963282e-01
 4.32819997e-06 1.28839226e-05 1.86798038e-05]
2021-01-25 20:53:32,415 - pyswarms.single.local_best - INFO - Optimize for 500 iters with {'c1': 0.1, 'c2': 0.3, 'w': 0.9, 'k': 5, 'p': 2}
2021-01-25 20:53:59,438 - pyswarms.single.local_best - INFO - Optimization finished | best cost: 1135.7212462327911, best pos: [1.01814278e+00 5.52478506e-01 1.23889529e+02 4.18318105e-01
 1.16449293e-05 1.89366557e-05 1.89807666e-05]
2021-01-25 20:53:59,477 - pyswarms.single.local_best - INFO - Optimize for 500 iters with {'c1': 0.1, 'c2': 0.3, 'w': 0.9, 'k': 5, 'p': 2}
2021-01-25 20:54:26,003 - pyswarms.single.local_best - INFO - Optimization finished | best cost: 1138.3471980650993, best pos: [1.44119165e+00 6.95997854e-01 1.00449130e+02 4.47984680e-01
 1.49065506e-05 6.23167836e-06 6.25901398e-06]
2021-01-25 20:54:26,043 - pyswarms.single.local_best - INFO - Optimize for 500 iters with {'c1': 0.1, 'c2': 0.3, 'w': 0.9, 'k': 5, 'p': 2}
2021-01-25 20:54:53,558 - pyswarms.single.local_best - INFO - Optimization finished | best cost: 1126.116288163672, best pos: [1.67347332e+00 7.28469256e-01 1.00790905e+02 4.08998570e-01
 4.45680025e-06 7.06086843e-06 3.85296764e-06]
2021-01-25 20:54:53,596 - pyswarms.single.local_best - INFO - Optimize for 500 iters with {'c1': 0.1, 'c2': 0.3, 'w': 0.9, 'k': 5, 'p': 2}
2021-01-25 20:55:20,696 - pyswarms.single.local_best - INFO - Optimization finished | best cost: 1112.2874816705676, best pos: [1.43105603e+00 6.23311544e-01 1.01020765e+02 5.48774791e-01
 8.48782386e-06 8.18696430e-06 1.25783380e-08]
2021-01-25 20:55:20,734 - pyswarms.single.local_best - INFO - Optimize for 500 iters with {'c1': 0.1, 'c2': 0.3, 'w': 0.9, 'k': 5, 'p': 2}
2021-01-25 20:55:47,432 - pyswarms.single.local_best - INFO - Optimization finished | best cost: 1107.9084905620698, best pos: [1.75487791e+00 7.78713242e-01 1.01492252e+02 3.75414520e-01
 7.17649072e-06 6.15025830e-06 2.04112550e-06]
2021-01-25 20:55:47,471 - pyswarms.single.local_best - INFO - Optimize for 500 iters with {'c1': 0.1, 'c2': 0.3, 'w': 0.9, 'k': 5, 'p': 2}
2021-01-25 20:56:15,014 - pyswarms.single.local_best - INFO - Optimization finished | best cost: 1084.1734449500982, best pos: [1.12834277e+00 5.93718580e-01 1.03936435e+02 5.59502541e-01
 5.33362275e-07 1.22389147e-05 1.05118031e-05]
2021-01-25 20:56:15,053 - pyswarms.single.local_best - INFO - Optimize for 500 iters with {'c1': 0.1, 'c2': 0.3, 'w': 0.9, 'k': 5, 'p': 2}
2021-01-25 20:56:41,919 - pyswarms.single.local_best - INFO - Optimization finished | best cost: 1076.1817219300142, best pos: [1.47984237e+00 9.10201803e-01 1.23829512e+02 1.83138048e-01
 9.84903453e-06 1.68080328e-05 1.92739699e-05]
2021-01-25 20:56:41,955 - pyswarms.single.local_best - INFO - Optimize for 500 iters with {'c1': 0.1, 'c2': 0.3, 'w': 0.9, 'k': 5, 'p': 2}
2021-01-25 20:57:07,141 - pyswarms.single.local_best - INFO - Optimization finished | best cost: 1052.9283141807914, best pos: [1.88119389e+00 9.49180642e-01 9.83845865e+01 2.73526650e-01
 3.06317508e-06 1.45748379e-05 7.34012810e-06]
2021-01-25 20:57:07,181 - pyswarms.single.local_best - INFO - Optimize for 500 iters with {'c1': 0.1, 'c2': 0.3, 'w': 0.9, 'k': 5, 'p': 2}
2021-01-25 20:57:34,797 - pyswarms.single.local_best - INFO - Optimization finished | best cost: 1052.7872292391958, best pos: [1.50937350e+00 6.72211646e-01 9.96976116e+01 4.81805432e-01
 9.72401546e-06 1.37944010e-05 1.67469153e-07]
2021-01-25 20:57:34,833 - pyswarms.single.local_best - INFO - Optimize for 500 iters with {'c1': 0.1, 'c2': 0.3, 'w': 0.9, 'k': 5, 'p': 2}
2021-01-25 20:58:01,228 - pyswarms.single.local_best - INFO - Optimization finished | best cost: 1174.8336504495069, best pos: [1.90401190e+00 7.62450996e-01 9.78433571e+01 3.92390522e-01
 7.87588793e-06 5.08895476e-06 2.90866067e-06]
2021-01-25 20:58:01,268 - pyswarms.single.local_best - INFO - Optimize for 500 iters with {'c1': 0.1, 'c2': 0.3, 'w': 0.9, 'k': 5, 'p': 2}
2021-01-25 20:58:28,323 - pyswarms.single.local_best - INFO - Optimization finished | best cost: 1104.9555262335998, best pos: [1.29775851e+00 7.90105559e-01 1.23693227e+02 2.52001244e-01
 1.52299126e-05 5.23668369e-06 1.95719106e-05]
2021-01-25 20:58:28,358 - pyswarms.single.local_best - INFO - Optimize for 500 iters with {'c1': 0.1, 'c2': 0.3, 'w': 0.9, 'k': 5, 'p': 2}
2021-01-25 20:58:54,877 - pyswarms.single.local_best - INFO - Optimization finished | best cost: 1088.4766707428923, best pos: [1.47714262e+00 6.57982303e-01 9.90036391e+01 4.85963495e-01
 4.31250947e-06 1.47784340e-05 3.32967946e-06]
2021-01-25 20:58:54,917 - pyswarms.single.local_best - INFO - Optimize for 500 iters with {'c1': 0.1, 'c2': 0.3, 'w': 0.9, 'k': 5, 'p': 2}
2021-01-25 20:59:21,735 - pyswarms.single.local_best - INFO - Optimization finished | best cost: 1121.561809618723, best pos: [1.91173232e+00 9.00117851e-01 9.95400639e+01 2.90796174e-01
 1.47592972e-06 1.30601591e-05 5.33143585e-06]
2021-01-25 20:59:21,776 - pyswarms.single.local_best - INFO - Optimize for 500 iters with {'c1': 0.1, 'c2': 0.3, 'w': 0.9, 'k': 5, 'p': 2}
2021-01-25 20:59:48,362 - pyswarms.single.local_best - INFO - Optimization finished | best cost: 1090.9674564615245, best pos: [1.88008554e+00 8.47909100e-01 1.02611727e+02 3.01104898e-01
 5.81745415e-06 2.25368075e-06 5.13123241e-06]
2021-01-25 20:59:48,407 - pyswarms.single.local_best - INFO - Optimize for 500 iters with {'c1': 0.1, 'c2': 0.3, 'w': 0.9, 'k': 5, 'p': 2}
2021-01-25 21:00:15,130 - pyswarms.single.local_best - INFO - Optimization finished | best cost: 1122.2250419551383, best pos: [1.99112351e+00 8.49850574e-01 1.01724320e+02 3.13605879e-01
 5.09215650e-06 4.17041122e-07 3.61319506e-06]
2021-01-25 21:00:15,172 - pyswarms.single.local_best - INFO - Optimize for 500 iters with {'c1': 0.1, 'c2': 0.3, 'w': 0.9, 'k': 5, 'p': 2}
2021-01-25 21:00:40,832 - pyswarms.single.local_best - INFO - Optimization finished | best cost: 1156.7369957595406, best pos: [1.95197724e+00 8.55031858e-01 1.00306615e+02 3.05245711e-01
 8.52592283e-06 5.43414562e-06 3.85320586e-06]
2021-01-25 21:00:40,875 - pyswarms.single.local_best - INFO - Optimize for 500 iters with {'c1': 0.1, 'c2': 0.3, 'w': 0.9, 'k': 5, 'p': 2}
2021-01-25 21:01:09,068 - pyswarms.single.local_best - INFO - Optimization finished | best cost: 1124.0245374835952, best pos: [1.95145055e+00 7.56856455e-01 1.00790804e+02 3.94761223e-01
 8.82531523e-06 3.25788233e-06 1.24582348e-07]
2021-01-25 21:01:09,108 - pyswarms.single.local_best - INFO - Optimize for 500 iters with {'c1': 0.1, 'c2': 0.3, 'w': 0.9, 'k': 5, 'p': 2}
2021-01-25 21:01:36,595 - pyswarms.single.local_best - INFO - Optimization finished | best cost: 1095.0321195893503, best pos: [1.88639464e+00 7.31033126e-01 9.94753425e+01 4.17417128e-01
 5.12751275e-06 2.16172369e-06 2.27780088e-06]
2021-01-25 21:01:36,635 - pyswarms.single.local_best - INFO - Optimize for 500 iters with {'c1': 0.1, 'c2': 0.3, 'w': 0.9, 'k': 5, 'p': 2}
2021-01-25 21:02:03,199 - pyswarms.single.local_best - INFO - Optimization finished | best cost: 1201.9155891040946, best pos: [1.52665491e+00 7.24645065e-01 9.83407121e+01 4.36855194e-01
 7.41431219e-06 2.44445901e-06 9.53608191e-06]
2021-01-25 21:02:03,238 - pyswarms.single.local_best - INFO - Optimize for 500 iters with {'c1': 0.1, 'c2': 0.3, 'w': 0.9, 'k': 5, 'p': 2}
2021-01-25 21:02:29,602 - pyswarms.single.local_best - INFO - Optimization finished | best cost: 1097.710870121155, best pos: [1.84367975e+00 8.56338256e-01 1.00119992e+02 3.16398267e-01
 6.40169681e-06 6.18584762e-06 5.29768169e-06]
2021-01-25 21:02:29,644 - pyswarms.single.local_best - INFO - Optimize for 500 iters with {'c1': 0.1, 'c2': 0.3, 'w': 0.9, 'k': 5, 'p': 2}
2021-01-25 21:02:57,116 - pyswarms.single.local_best - INFO - Optimization finished | best cost: 1128.7145538075824, best pos: [1.50246772e+00 9.39925072e-01 1.23429247e+02 1.71946781e-01
 1.88543236e-05 1.45707953e-05 1.76853926e-05]
2021-01-25 21:02:57,154 - pyswarms.single.local_best - INFO - Optimize for 500 iters with {'c1': 0.1, 'c2': 0.3, 'w': 0.9, 'k': 5, 'p': 2}
2021-01-25 21:03:24,289 - pyswarms.single.local_best - INFO - Optimization finished | best cost: 1095.7557148933884, best pos: [1.59167119e+00 9.87188280e-01 1.24474335e+02 1.46278951e-01
 1.87948010e-05 4.60140527e-06 1.81468077e-05]
2021-01-25 21:03:24,327 - pyswarms.single.local_best - INFO - Optimize for 500 iters with {'c1': 0.1, 'c2': 0.3, 'w': 0.9, 'k': 5, 'p': 2}
2021-01-25 21:03:51,503 - pyswarms.single.local_best - INFO - Optimization finished | best cost: 1100.300921989567, best pos: [1.27077747e+00 5.90195354e-01 1.00221116e+02 5.92976415e-01
 1.44281085e-07 4.80976799e-07 1.05007822e-05]
2021-01-25 21:03:51,539 - pyswarms.single.local_best - INFO - Optimize for 500 iters with {'c1': 0.1, 'c2': 0.3, 'w': 0.9, 'k': 5, 'p': 2}
2021-01-25 21:04:18,982 - pyswarms.single.local_best - INFO - Optimization finished | best cost: 1058.7108182578206, best pos: [1.97505862e+00 8.35404557e-01 9.98497257e+01 3.16012736e-01
 6.05477471e-06 9.37536781e-06 3.16291884e-06]
2021-01-25 21:04:19,019 - pyswarms.single.local_best - INFO - Optimize for 500 iters with {'c1': 0.1, 'c2': 0.3, 'w': 0.9, 'k': 5, 'p': 2}
2021-01-25 21:04:45,743 - pyswarms.single.local_best - INFO - Optimization finished | best cost: 1111.416738618398, best pos: [1.66149648e+00 9.69467592e-01 1.25026912e+02 1.30850954e-01
 1.65635572e-05 1.01535176e-05 1.72354670e-05]
2021-01-25 21:04:45,776 - pyswarms.single.local_best - INFO - Optimize for 500 iters with {'c1': 0.1, 'c2': 0.3, 'w': 0.9, 'k': 5, 'p': 2}
2021-01-25 21:05:12,390 - pyswarms.single.local_best - INFO - Optimization finished | best cost: 1098.5004421477875, best pos: [1.91075213e+00 9.00096306e-01 1.00848728e+02 2.91565456e-01
 1.37114040e-05 1.15983766e-05 1.67547891e-06]
2021-01-25 21:05:12,437 - pyswarms.single.local_best - INFO - Optimize for 500 iters with {'c1': 0.1, 'c2': 0.3, 'w': 0.9, 'k': 5, 'p': 2}
2021-01-25 21:05:39,914 - pyswarms.single.local_best - INFO - Optimization finished | best cost: 1087.1280912165998, best pos: [1.59873901e+00 6.46189483e-01 9.93313525e+01 5.10655083e-01
 7.68046844e-06 5.63113323e-06 1.44953479e-06]
2021-01-25 21:05:39,949 - pyswarms.single.local_best - INFO - Optimize for 500 iters with {'c1': 0.1, 'c2': 0.3, 'w': 0.9, 'k': 5, 'p': 2}
2021-01-25 21:06:07,276 - pyswarms.single.local_best - INFO - Optimization finished | best cost: 1077.894815891791, best pos: [1.25055754e+00 5.99797713e-01 1.02024929e+02 5.62709817e-01
 8.33595782e-06 2.60915773e-06 7.94606156e-06]
2021-01-25 21:06:07,314 - pyswarms.single.local_best - INFO - Optimize for 500 iters with {'c1': 0.1, 'c2': 0.3, 'w': 0.9, 'k': 5, 'p': 2}
2021-01-25 21:06:34,454 - pyswarms.single.local_best - INFO - Optimization finished | best cost: 1016.9005330081983, best pos: [1.38045229e+00 7.91576447e-01 1.24169872e+02 2.24216789e-01
 1.42776822e-05 9.44524191e-06 1.84725825e-05]
2021-01-25 21:06:34,493 - pyswarms.single.local_best - INFO - Optimize for 500 iters with {'c1': 0.1, 'c2': 0.3, 'w': 0.9, 'k': 5, 'p': 2}
2021-01-25 21:07:02,423 - pyswarms.single.local_best - INFO - Optimization finished | best cost: 1173.5068656298486, best pos: [1.16077847e+00 6.82080534e-01 1.24806721e+02 3.17185305e-01
 1.32927083e-05 1.72884079e-05 1.87432210e-05]
2021-01-25 21:07:02,463 - pyswarms.single.local_best - INFO - Optimize for 500 iters with {'c1': 0.1, 'c2': 0.3, 'w': 0.9, 'k': 5, 'p': 2}
2021-01-25 21:07:30,071 - pyswarms.single.local_best - INFO - Optimization finished | best cost: 1097.3111397343368, best pos: [1.29021813e+00 5.32444701e-01 9.82590325e+01 6.94463912e-01
 7.66784248e-06 5.06046068e-06 2.96808187e-06]
2021-01-25 21:07:30,109 - pyswarms.single.local_best - INFO - Optimize for 500 iters with {'c1': 0.1, 'c2': 0.3, 'w': 0.9, 'k': 5, 'p': 2}
2021-01-25 21:07:57,673 - pyswarms.single.local_best - INFO - Optimization finished | best cost: 1075.160004463579, best pos: [1.44155558e+00 8.79306448e-01 1.23443881e+02 1.97084821e-01
 9.31816373e-06 1.40821130e-05 1.95353484e-05]
2021-01-25 21:07:57,708 - pyswarms.single.local_best - INFO - Optimize for 500 iters with {'c1': 0.1, 'c2': 0.3, 'w': 0.9, 'k': 5, 'p': 2}
2021-01-25 21:08:25,785 - pyswarms.single.local_best - INFO - Optimization finished | best cost: 1157.7532370178278, best pos: [1.79022638e+00 7.68852345e-01 1.00829741e+02 3.70986003e-01
 5.16388543e-06 1.12096693e-05 1.97283936e-06]
2021-01-25 21:08:25,824 - pyswarms.single.local_best - INFO - Optimize for 500 iters with {'c1': 0.1, 'c2': 0.3, 'w': 0.9, 'k': 5, 'p': 2}
2021-01-25 21:08:52,216 - pyswarms.single.local_best - INFO - Optimization finished | best cost: 1074.0556984996451, best pos: [1.52251194e+00 9.49747281e-01 1.23580286e+02 1.69155345e-01
 1.80179600e-05 7.44501211e-06 1.86328361e-05]
2021-01-25 21:08:52,256 - pyswarms.single.local_best - INFO - Optimize for 500 iters with {'c1': 0.1, 'c2': 0.3, 'w': 0.9, 'k': 5, 'p': 2}
2021-01-25 21:09:19,305 - pyswarms.single.local_best - INFO - Optimization finished | best cost: 1116.57918750672, best pos: [1.29886233e+00 6.00536945e-01 1.00731656e+02 5.64754887e-01
 5.77732284e-06 7.29016550e-06 5.67788152e-06]
2021-01-25 21:09:19,345 - pyswarms.single.local_best - INFO - Optimize for 500 iters with {'c1': 0.1, 'c2': 0.3, 'w': 0.9, 'k': 5, 'p': 2}
2021-01-25 21:09:46,178 - pyswarms.single.local_best - INFO - Optimization finished | best cost: 1117.8138576838576, best pos: [1.53775917e+00 6.94136368e-01 1.01623713e+02 4.39562889e-01
 8.87198117e-06 4.14892187e-06 4.53991563e-06]
2021-01-25 21:09:46,215 - pyswarms.single.local_best - INFO - Optimize for 500 iters with {'c1': 0.1, 'c2': 0.3, 'w': 0.9, 'k': 5, 'p': 2}
2021-01-25 21:10:14,084 - pyswarms.single.local_best - INFO - Optimization finished | best cost: 1125.6826147173115, best pos: [1.94831487e+00 8.21696552e-01 9.98407331e+01 3.37271499e-01
 3.36912942e-06 1.51863639e-05 7.06489332e-07]
2021-01-25 21:10:14,124 - pyswarms.single.local_best - INFO - Optimize for 500 iters with {'c1': 0.1, 'c2': 0.3, 'w': 0.9, 'k': 5, 'p': 2}
2021-01-25 21:10:41,321 - pyswarms.single.local_best - INFO - Optimization finished | best cost: 1115.0940341515557, best pos: [1.45675969e+00 6.99681608e-01 9.81954923e+01 4.64065510e-01
 1.98524929e-06 1.05178155e-05 8.68530518e-06]
2021-01-25 21:10:41,362 - pyswarms.single.local_best - INFO - Optimize for 500 iters with {'c1': 0.1, 'c2': 0.3, 'w': 0.9, 'k': 5, 'p': 2}
2021-01-25 21:11:07,226 - pyswarms.single.local_best - INFO - Optimization finished | best cost: 1017.4557428762025, best pos: [1.50134429e+00 6.45340332e-01 1.00497345e+02 4.95750847e-01
 1.49738471e-06 5.32414613e-06 5.54430935e-06]
2021-01-25 21:11:07,265 - pyswarms.single.local_best - INFO - Optimize for 500 iters with {'c1': 0.1, 'c2': 0.3, 'w': 0.9, 'k': 5, 'p': 2}
2021-01-25 21:11:34,787 - pyswarms.single.local_best - INFO - Optimization finished | best cost: 1093.1877425918767, best pos: [1.57723080e+00 8.32342945e-01 1.02875298e+02 3.42709953e-01
 7.73732069e-06 6.95085745e-06 6.46951006e-06]
2021-01-25 21:11:34,827 - pyswarms.single.local_best - INFO - Optimize for 500 iters with {'c1': 0.1, 'c2': 0.3, 'w': 0.9, 'k': 5, 'p': 2}
2021-01-25 21:12:02,512 - pyswarms.single.local_best - INFO - Optimization finished | best cost: 1138.1417229266626, best pos: [1.33015574e+00 5.89870188e-01 1.00754148e+02 5.81887167e-01
 1.05680310e-06 3.56898833e-06 7.08546291e-06]
2021-01-25 21:12:02,554 - pyswarms.single.local_best - INFO - Optimize for 500 iters with {'c1': 0.1, 'c2': 0.3, 'w': 0.9, 'k': 5, 'p': 2}
2021-01-25 21:12:29,128 - pyswarms.single.local_best - INFO - Optimization finished | best cost: 1094.7145135440628, best pos: [1.73303469e+00 8.46844827e-01 1.02856216e+02 3.12295344e-01
 1.89302887e-06 4.85213652e-08 8.93812346e-06]
2021-01-25 21:12:29,165 - pyswarms.single.local_best - INFO - Optimize for 500 iters with {'c1': 0.1, 'c2': 0.3, 'w': 0.9, 'k': 5, 'p': 2}
2021-01-25 21:12:56,103 - pyswarms.single.local_best - INFO - Optimization finished | best cost: 1123.6678252674133, best pos: [1.93712733e+00 8.31304645e-01 9.88158856e+01 3.36967340e-01
 5.98612228e-06 1.25176500e-05 1.70940604e-06]
2021-01-25 21:12:56,141 - pyswarms.single.local_best - INFO - Optimize for 500 iters with {'c1': 0.1, 'c2': 0.3, 'w': 0.9, 'k': 5, 'p': 2}
2021-01-25 21:13:22,500 - pyswarms.single.local_best - INFO - Optimization finished | best cost: 1175.8600973484395, best pos: [1.95294544e+00 9.25677952e-01 1.02201504e+02 2.58130949e-01
 9.30661695e-07 1.06873884e-05 5.40786973e-06]
2021-01-25 21:13:22,539 - pyswarms.single.local_best - INFO - Optimize for 500 iters with {'c1': 0.1, 'c2': 0.3, 'w': 0.9, 'k': 5, 'p': 2}
2021-01-25 21:13:48,594 - pyswarms.single.local_best - INFO - Optimization finished | best cost: 1086.5542095636526, best pos: [1.90330213e+00 8.83154060e-01 1.00948496e+02 2.89005569e-01
 9.55220193e-06 1.19564821e-05 3.43261620e-06]
2021-01-25 21:13:48,628 - pyswarms.single.local_best - INFO - Optimize for 500 iters with {'c1': 0.1, 'c2': 0.3, 'w': 0.9, 'k': 5, 'p': 2}
2021-01-25 21:14:15,190 - pyswarms.single.local_best - INFO - Optimization finished | best cost: 1125.8460928192496, best pos: [1.98940704e+00 9.49156380e-01 1.00653394e+02 2.50507835e-01
 1.11585409e-05 3.49467255e-06 6.68539521e-06]
2021-01-25 21:14:15,229 - pyswarms.single.local_best - INFO - Optimize for 500 iters with {'c1': 0.1, 'c2': 0.3, 'w': 0.9, 'k': 5, 'p': 2}
2021-01-25 21:14:42,282 - pyswarms.single.local_best - INFO - Optimization finished | best cost: 1069.9745405132182, best pos: [9.63536367e-01 5.52872072e-01 1.25030692e+02 4.44181199e-01
 1.92202804e-05 1.44233307e-05 1.87692893e-05]
2021-01-25 21:14:42,329 - pyswarms.single.local_best - INFO - Optimize for 500 iters with {'c1': 0.1, 'c2': 0.3, 'w': 0.9, 'k': 5, 'p': 2}
2021-01-25 21:15:10,676 - pyswarms.single.local_best - INFO - Optimization finished | best cost: 1149.823306920417, best pos: [1.82859535e+00 1.01545480e+00 1.04779203e+02 2.15360102e-01
 1.05134021e-06 9.36147913e-06 1.00718035e-05]
2021-01-25 21:15:10,717 - pyswarms.single.local_best - INFO - Optimize for 500 iters with {'c1': 0.1, 'c2': 0.3, 'w': 0.9, 'k': 5, 'p': 2}
2021-01-25 21:15:37,385 - pyswarms.single.local_best - INFO - Optimization finished | best cost: 1094.0738905792252, best pos: [1.43721046e+00 9.16517454e-01 1.23150856e+02 2.01256683e-01
 9.42174347e-06 5.66711411e-06 1.93516804e-05]
2021-01-25 21:15:37,424 - pyswarms.single.local_best - INFO - Optimize for 500 iters with {'c1': 0.1, 'c2': 0.3, 'w': 0.9, 'k': 5, 'p': 2}
2021-01-25 21:16:02,914 - pyswarms.single.local_best - INFO - Optimization finished | best cost: 1194.4016788171705, best pos: [1.87232443e+00 8.37319301e-01 1.00204534e+02 3.35990895e-01
 1.13533654e-05 6.96201638e-06 1.75639458e-06]
2021-01-25 21:16:02,954 - pyswarms.single.local_best - INFO - Optimize for 500 iters with {'c1': 0.1, 'c2': 0.3, 'w': 0.9, 'k': 5, 'p': 2}
2021-01-25 21:16:29,608 - pyswarms.single.local_best - INFO - Optimization finished | best cost: 1123.065919192049, best pos: [1.88889763e+00 7.06654632e-01 9.77095768e+01 4.44019715e-01
 5.35142570e-07 6.77100863e-06 2.57424694e-06]
2021-01-25 21:16:29,648 - pyswarms.single.local_best - INFO - Optimize for 500 iters with {'c1': 0.1, 'c2': 0.3, 'w': 0.9, 'k': 5, 'p': 2}
2021-01-25 21:16:56,666 - pyswarms.single.local_best - INFO - Optimization finished | best cost: 1181.6989858905774, best pos: [1.79845486e+00 8.44912584e-01 1.01628918e+02 3.23428098e-01
 3.21483934e-06 8.87535898e-06 4.18584944e-06]
2021-01-25 21:16:56,703 - pyswarms.single.local_best - INFO - Optimize for 500 iters with {'c1': 0.1, 'c2': 0.3, 'w': 0.9, 'k': 5, 'p': 2}
2021-01-25 21:17:24,635 - pyswarms.single.local_best - INFO - Optimization finished | best cost: 1138.151301694151, best pos: [1.70660889e+00 1.02400192e+00 1.23506733e+02 1.26884844e-01
 1.76271849e-05 1.42030965e-05 1.50914775e-05]
2021-01-25 21:17:24,674 - pyswarms.single.local_best - INFO - Optimize for 500 iters with {'c1': 0.1, 'c2': 0.3, 'w': 0.9, 'k': 5, 'p': 2}
2021-01-25 21:17:50,966 - pyswarms.single.local_best - INFO - Optimization finished | best cost: 1127.3399945438568, best pos: [1.74532156e+00 7.36171529e-01 1.00542689e+02 4.07750349e-01
 3.43884245e-06 1.08660538e-06 5.00561027e-06]
2021-01-25 21:17:51,006 - pyswarms.single.local_best - INFO - Optimize for 500 iters with {'c1': 0.1, 'c2': 0.3, 'w': 0.9, 'k': 5, 'p': 2}
2021-01-25 21:18:17,611 - pyswarms.single.local_best - INFO - Optimization finished | best cost: 1112.7740751689776, best pos: [1.95248750e+00 8.43307127e-01 1.01098123e+02 3.15582654e-01
 5.07554479e-06 1.23188416e-05 1.46845247e-06]
2021-01-25 21:18:17,650 - pyswarms.single.local_best - INFO - Optimize for 500 iters with {'c1': 0.1, 'c2': 0.3, 'w': 0.9, 'k': 5, 'p': 2}
2021-01-25 21:18:45,969 - pyswarms.single.local_best - INFO - Optimization finished | best cost: 1097.55767700366, best pos: [1.35492406e+00 8.68843126e-01 1.24950054e+02 2.17708773e-01
 1.90695929e-05 9.73128545e-06 1.92417684e-05]
2021-01-25 21:18:46,010 - pyswarms.single.local_best - INFO - Optimize for 500 iters with {'c1': 0.1, 'c2': 0.3, 'w': 0.9, 'k': 5, 'p': 2}
2021-01-25 21:19:12,772 - pyswarms.single.local_best - INFO - Optimization finished | best cost: 1040.708849437345, best pos: [1.79848943e+00 1.10179339e+00 1.25195001e+02 9.64218824e-02
 1.35314164e-05 8.76137715e-06 1.68328757e-05]
2021-01-25 21:19:12,813 - pyswarms.single.local_best - INFO - Optimize for 500 iters with {'c1': 0.1, 'c2': 0.3, 'w': 0.9, 'k': 5, 'p': 2}
2021-01-25 21:19:39,870 - pyswarms.single.local_best - INFO - Optimization finished | best cost: 1096.7168098436719, best pos: [1.95981298e+00 7.20259064e-01 1.00229766e+02 4.26613190e-01
 1.38882076e-06 6.38225298e-06 8.75420573e-08]
2021-01-25 21:19:39,912 - pyswarms.single.local_best - INFO - Optimize for 500 iters with {'c1': 0.1, 'c2': 0.3, 'w': 0.9, 'k': 5, 'p': 2}
2021-01-25 21:20:06,644 - pyswarms.single.local_best - INFO - Optimization finished | best cost: 1067.849288886051, best pos: [1.95787566e+00 8.35260802e-01 9.72604721e+01 3.42166571e-01
 1.56294283e-05 1.08202752e-05 4.81364133e-07]
2021-01-25 21:20:06,683 - pyswarms.single.local_best - INFO - Optimize for 500 iters with {'c1': 0.1, 'c2': 0.3, 'w': 0.9, 'k': 5, 'p': 2}
2021-01-25 21:20:33,685 - pyswarms.single.local_best - INFO - Optimization finished | best cost: 1136.2399460029142, best pos: [1.07358653e+00 6.50074822e-01 1.24601888e+02 3.66274709e-01
 1.03014019e-05 1.50289096e-05 1.95431325e-05]
2021-01-25 21:20:33,724 - pyswarms.single.local_best - INFO - Optimize for 500 iters with {'c1': 0.1, 'c2': 0.3, 'w': 0.9, 'k': 5, 'p': 2}
2021-01-25 21:21:00,725 - pyswarms.single.local_best - INFO - Optimization finished | best cost: 1125.9383238022106, best pos: [1.16682123e+00 5.30166336e-01 9.86477024e+01 6.85762662e-01
 6.19964153e-06 1.47712104e-05 2.93074715e-06]
2021-01-25 21:21:00,766 - pyswarms.single.local_best - INFO - Optimize for 500 iters with {'c1': 0.1, 'c2': 0.3, 'w': 0.9, 'k': 5, 'p': 2}
2021-01-25 21:21:28,367 - pyswarms.single.local_best - INFO - Optimization finished | best cost: 1071.4250237203241, best pos: [1.72348967e+00 7.86793381e-01 9.96148253e+01 3.76419606e-01
 5.37449567e-06 1.38295428e-06 6.86501602e-06]
2021-01-25 21:21:28,407 - pyswarms.single.local_best - INFO - Optimize for 500 iters with {'c1': 0.1, 'c2': 0.3, 'w': 0.9, 'k': 5, 'p': 2}
2021-01-25 21:21:54,769 - pyswarms.single.local_best - INFO - Optimization finished | best cost: 1096.936178118745, best pos: [1.68409196e+00 6.52681746e-01 1.00453911e+02 4.73082708e-01
 9.79080714e-06 7.40793824e-07 2.84580988e-06]
2021-01-25 21:21:54,809 - pyswarms.single.local_best - INFO - Optimize for 500 iters with {'c1': 0.1, 'c2': 0.3, 'w': 0.9, 'k': 5, 'p': 2}
2021-01-25 21:22:21,470 - pyswarms.single.local_best - INFO - Optimization finished | best cost: 1074.4698931039093, best pos: [9.94377899e-01 5.88080723e-01 1.24017584e+02 4.22499158e-01
 9.21056828e-06 1.78700923e-05 1.94395080e-05]
2021-01-25 21:22:21,507 - pyswarms.single.local_best - INFO - Optimize for 500 iters with {'c1': 0.1, 'c2': 0.3, 'w': 0.9, 'k': 5, 'p': 2}
2021-01-25 21:22:47,936 - pyswarms.single.local_best - INFO - Optimization finished | best cost: 1138.111446345113, best pos: [1.78609655e+00 9.91972520e-01 1.03579245e+02 2.27848008e-01
 8.49752044e-06 1.12990888e-05 9.00953839e-06]
2021-01-25 21:22:47,977 - pyswarms.single.local_best - INFO - Optimize for 500 iters with {'c1': 0.1, 'c2': 0.3, 'w': 0.9, 'k': 5, 'p': 2}
2021-01-25 21:23:14,397 - pyswarms.single.local_best - INFO - Optimization finished | best cost: 1066.7012864387389, best pos: [1.95469154e+00 9.01688568e-01 1.00570088e+02 2.87831604e-01
 5.57375033e-06 1.46988649e-05 2.36298310e-06]
2021-01-25 21:23:14,443 - pyswarms.single.local_best - INFO - Optimize for 500 iters with {'c1': 0.1, 'c2': 0.3, 'w': 0.9, 'k': 5, 'p': 2}
2021-01-25 21:23:41,415 - pyswarms.single.local_best - INFO - Optimization finished | best cost: 1131.5898790477647, best pos: [1.75808728e+00 8.21780370e-01 1.00556616e+02 3.41047705e-01
 5.27609017e-06 3.62594773e-06 6.54561360e-06]
2021-01-25 21:23:41,453 - pyswarms.single.local_best - INFO - Optimize for 500 iters with {'c1': 0.1, 'c2': 0.3, 'w': 0.9, 'k': 5, 'p': 2}
2021-01-25 21:24:08,258 - pyswarms.single.local_best - INFO - Optimization finished | best cost: 1145.1149920592118, best pos: [1.12556048e+00 5.56993441e-01 1.00265745e+02 6.41514524e-01
 1.08809750e-05 1.34268900e-05 5.12141366e-06]
2021-01-25 21:24:08,299 - pyswarms.single.local_best - INFO - Optimize for 500 iters with {'c1': 0.1, 'c2': 0.3, 'w': 0.9, 'k': 5, 'p': 2}
2021-01-25 21:24:37,222 - pyswarms.single.local_best - INFO - Optimization finished | best cost: 1112.1197640225462, best pos: [1.35695252e+00 7.94229155e-01 1.24351019e+02 2.27522403e-01
 1.74758755e-05 7.67668850e-06 1.93535885e-05]
2021-01-25 21:24:37,264 - pyswarms.single.local_best - INFO - Optimize for 500 iters with {'c1': 0.1, 'c2': 0.3, 'w': 0.9, 'k': 5, 'p': 2}
2021-01-25 21:25:00,765 - pyswarms.single.local_best - INFO - Optimization finished | best cost: 472.61053661035515, best pos: [8.46806683e-01 1.64144565e+00 1.39689846e+02 5.66049661e-01
 2.71324067e-05 2.54833174e-05 2.73712460e-05]
2021-01-25 21:25:00,806 - pyswarms.single.local_best - INFO - Optimize for 500 iters with {'c1': 0.1, 'c2': 0.3, 'w': 0.9, 'k': 5, 'p': 2}
2021-01-25 21:25:24,450 - pyswarms.single.local_best - INFO - Optimization finished | best cost: 487.4856316526405, best pos: [1.09885122e+00 1.63699207e+00 1.39296780e+02 3.70234359e-01
 2.51182535e-05 2.63303229e-05 2.79286853e-05]
2021-01-25 21:25:24,486 - pyswarms.single.local_best - INFO - Optimize for 500 iters with {'c1': 0.1, 'c2': 0.3, 'w': 0.9, 'k': 5, 'p': 2}
2021-01-25 21:25:48,555 - pyswarms.single.local_best - INFO - Optimization finished | best cost: 482.49681035110467, best pos: [1.80455033e+00 1.20004342e+00 1.04689033e+02 2.85823284e-01
 6.11576637e-07 8.10413374e-07 2.60968210e-05]
2021-01-25 21:25:48,596 - pyswarms.single.local_best - INFO - Optimize for 500 iters with {'c1': 0.1, 'c2': 0.3, 'w': 0.9, 'k': 5, 'p': 2}
2021-01-25 21:26:12,950 - pyswarms.single.local_best - INFO - Optimization finished | best cost: 520.0653966224347, best pos: [1.02406206e+00 1.86879075e+00 1.40632695e+02 4.32434090e-01
 2.08087291e-05 2.19830930e-05 2.82130441e-05]
2021-01-25 21:26:12,987 - pyswarms.single.local_best - INFO - Optimize for 500 iters with {'c1': 0.1, 'c2': 0.3, 'w': 0.9, 'k': 5, 'p': 2}
2021-01-25 21:26:38,338 - pyswarms.single.local_best - INFO - Optimization finished | best cost: 450.75109769259774, best pos: [1.09590249e+00 1.99917713e+00 1.38693993e+02 3.69904608e-01
 2.25610832e-05 2.23296395e-05 2.82705865e-05]
2021-01-25 21:26:38,375 - pyswarms.single.local_best - INFO - Optimize for 500 iters with {'c1': 0.1, 'c2': 0.3, 'w': 0.9, 'k': 5, 'p': 2}
2021-01-25 21:27:02,039 - pyswarms.single.local_best - INFO - Optimization finished | best cost: 510.8887892649607, best pos: [9.96415547e-01 1.99471862e+00 1.39295316e+02 4.50045599e-01
 1.89555328e-05 2.64427475e-05 2.33991202e-05]
2021-01-25 21:27:02,080 - pyswarms.single.local_best - INFO - Optimize for 500 iters with {'c1': 0.1, 'c2': 0.3, 'w': 0.9, 'k': 5, 'p': 2}
2021-01-25 21:27:25,607 - pyswarms.single.local_best - INFO - Optimization finished | best cost: 465.91798972176167, best pos: [1.00791869e+00 1.83279025e+00 1.40144873e+02 4.46215031e-01
 1.88854676e-05 2.61138034e-05 2.71874923e-05]
2021-01-25 21:27:25,640 - pyswarms.single.local_best - INFO - Optimize for 500 iters with {'c1': 0.1, 'c2': 0.3, 'w': 0.9, 'k': 5, 'p': 2}
2021-01-25 21:27:50,465 - pyswarms.single.local_best - INFO - Optimization finished | best cost: 500.37722057096676, best pos: [9.88439749e-01 1.35714858e+00 1.36160697e+02 4.44906283e-01
 2.57050462e-05 2.83341678e-05 2.62076511e-05]
2021-01-25 21:27:50,505 - pyswarms.single.local_best - INFO - Optimize for 500 iters with {'c1': 0.1, 'c2': 0.3, 'w': 0.9, 'k': 5, 'p': 2}
2021-01-25 21:28:14,831 - pyswarms.single.local_best - INFO - Optimization finished | best cost: 506.96856627226873, best pos: [8.78061303e-01 1.35443571e+00 1.38705776e+02 5.60763794e-01
 2.60839342e-05 2.68527452e-05 2.12877257e-05]
2021-01-25 21:28:14,869 - pyswarms.single.local_best - INFO - Optimize for 500 iters with {'c1': 0.1, 'c2': 0.3, 'w': 0.9, 'k': 5, 'p': 2}
2021-01-25 21:28:38,751 - pyswarms.single.local_best - INFO - Optimization finished | best cost: 554.496898314861, best pos: [1.34194232e+00 1.87911879e+00 1.37737049e+02 2.62347515e-01
 1.05460434e-05 9.95928901e-06 2.82451872e-05]
2021-01-25 21:28:38,800 - pyswarms.single.local_best - INFO - Optimize for 500 iters with {'c1': 0.1, 'c2': 0.3, 'w': 0.9, 'k': 5, 'p': 2}
2021-01-25 21:29:02,683 - pyswarms.single.local_best - INFO - Optimization finished | best cost: 425.53328322057354, best pos: [1.24190365e+00 1.81116697e+00 1.39024306e+02 2.94155836e-01
 2.83786243e-05 2.51156909e-05 2.57423520e-05]
2021-01-25 21:29:02,717 - pyswarms.single.local_best - INFO - Optimize for 500 iters with {'c1': 0.1, 'c2': 0.3, 'w': 0.9, 'k': 5, 'p': 2}
2021-01-25 21:29:26,562 - pyswarms.single.local_best - INFO - Optimization finished | best cost: 451.3464026901996, best pos: [1.03755152e+00 1.91485990e+00 1.39862458e+02 4.32397025e-01
 1.80356145e-05 2.08593269e-05 2.39735419e-05]
2021-01-25 21:29:26,601 - pyswarms.single.local_best - INFO - Optimize for 500 iters with {'c1': 0.1, 'c2': 0.3, 'w': 0.9, 'k': 5, 'p': 2}
2021-01-25 21:29:50,525 - pyswarms.single.local_best - INFO - Optimization finished | best cost: 438.8321442292219, best pos: [9.56399114e-01 1.97348866e+00 1.39211546e+02 4.59708286e-01
 2.69431767e-05 2.63076250e-05 2.80955739e-05]
2021-01-25 21:29:50,565 - pyswarms.single.local_best - INFO - Optimize for 500 iters with {'c1': 0.1, 'c2': 0.3, 'w': 0.9, 'k': 5, 'p': 2}
2021-01-25 21:30:13,569 - pyswarms.single.local_best - INFO - Optimization finished | best cost: 455.6141788533413, best pos: [9.47972360e-01 1.97549723e+00 1.39113938e+02 4.73323711e-01
 2.40400182e-05 2.42337322e-05 2.47540970e-05]
2021-01-25 21:30:13,609 - pyswarms.single.local_best - INFO - Optimize for 500 iters with {'c1': 0.1, 'c2': 0.3, 'w': 0.9, 'k': 5, 'p': 2}
2021-01-25 21:30:36,272 - pyswarms.single.local_best - INFO - Optimization finished | best cost: 504.22104631852153, best pos: [8.69770771e-01 1.36419353e+00 1.38035042e+02 5.47457958e-01
 2.43732085e-05 2.62520046e-05 2.63158928e-05]
2021-01-25 21:30:36,311 - pyswarms.single.local_best - INFO - Optimize for 500 iters with {'c1': 0.1, 'c2': 0.3, 'w': 0.9, 'k': 5, 'p': 2}
2021-01-25 21:31:00,349 - pyswarms.single.local_best - INFO - Optimization finished | best cost: 468.64128023929015, best pos: [9.01574550e-01 1.54758856e+00 1.38651635e+02 5.20924669e-01
 2.45859546e-05 2.67734323e-05 2.60502020e-05]
2021-01-25 21:31:00,387 - pyswarms.single.local_best - INFO - Optimize for 500 iters with {'c1': 0.1, 'c2': 0.3, 'w': 0.9, 'k': 5, 'p': 2}
2021-01-25 21:31:24,203 - pyswarms.single.local_best - INFO - Optimization finished | best cost: 537.4667484233183, best pos: [8.32188933e-01 1.93553450e+00 1.40513873e+02 5.85884632e-01
 2.35612186e-05 2.01539756e-05 2.82991491e-05]
2021-01-25 21:31:24,243 - pyswarms.single.local_best - INFO - Optimize for 500 iters with {'c1': 0.1, 'c2': 0.3, 'w': 0.9, 'k': 5, 'p': 2}
2021-01-25 21:31:47,747 - pyswarms.single.local_best - INFO - Optimization finished | best cost: 471.95935592667604, best pos: [1.16199491e+00 1.93428376e+00 1.39755945e+02 3.55775594e-01
 2.60294487e-05 2.77482842e-05 1.88664379e-05]
2021-01-25 21:31:47,786 - pyswarms.single.local_best - INFO - Optimize for 500 iters with {'c1': 0.1, 'c2': 0.3, 'w': 0.9, 'k': 5, 'p': 2}
2021-01-25 21:32:11,236 - pyswarms.single.local_best - INFO - Optimization finished | best cost: 509.116064143233, best pos: [1.98346615e+00 9.40419865e-01 9.96020184e+01 4.45800056e-01
 2.22545040e-05 8.55043480e-06 2.28397279e-05]
2021-01-25 21:32:11,275 - pyswarms.single.local_best - INFO - Optimize for 500 iters with {'c1': 0.1, 'c2': 0.3, 'w': 0.9, 'k': 5, 'p': 2}
2021-01-25 21:32:35,307 - pyswarms.single.local_best - INFO - Optimization finished | best cost: 484.3451103409117, best pos: [1.06747889e+00 1.73873676e+00 1.39685332e+02 4.05143302e-01
 2.77339874e-05 1.08119336e-05 2.78866497e-05]
2021-01-25 21:32:35,345 - pyswarms.single.local_best - INFO - Optimize for 500 iters with {'c1': 0.1, 'c2': 0.3, 'w': 0.9, 'k': 5, 'p': 2}
2021-01-25 21:32:59,447 - pyswarms.single.local_best - INFO - Optimization finished | best cost: 518.9155831148616, best pos: [1.48045802e+00 1.97114501e+00 1.39794369e+02 2.11789813e-01
 7.27526299e-06 1.04127220e-05 2.78905289e-05]
2021-01-25 21:32:59,485 - pyswarms.single.local_best - INFO - Optimize for 500 iters with {'c1': 0.1, 'c2': 0.3, 'w': 0.9, 'k': 5, 'p': 2}
2021-01-25 21:33:23,616 - pyswarms.single.local_best - INFO - Optimization finished | best cost: 480.6322065154569, best pos: [1.55273043e+00 1.94584341e+00 1.37958001e+02 1.81879699e-01
 1.30559912e-05 2.09620531e-05 2.61403664e-05]
2021-01-25 21:33:23,654 - pyswarms.single.local_best - INFO - Optimize for 500 iters with {'c1': 0.1, 'c2': 0.3, 'w': 0.9, 'k': 5, 'p': 2}
2021-01-25 21:33:49,333 - pyswarms.single.local_best - INFO - Optimization finished | best cost: 432.1192432176214, best pos: [1.24340442e+00 1.95617336e+00 1.38010033e+02 2.95220733e-01
 2.73694934e-05 1.74265313e-05 2.55008382e-05]
2021-01-25 21:33:49,372 - pyswarms.single.local_best - INFO - Optimize for 500 iters with {'c1': 0.1, 'c2': 0.3, 'w': 0.9, 'k': 5, 'p': 2}
2021-01-25 21:34:14,028 - pyswarms.single.local_best - INFO - Optimization finished | best cost: 447.87046236492097, best pos: [1.29504135e+00 1.98883554e+00 1.39081138e+02 2.70280424e-01
 2.01772770e-05 1.95624580e-05 2.58999339e-05]
2021-01-25 21:34:14,067 - pyswarms.single.local_best - INFO - Optimize for 500 iters with {'c1': 0.1, 'c2': 0.3, 'w': 0.9, 'k': 5, 'p': 2}
2021-01-25 21:34:38,708 - pyswarms.single.local_best - INFO - Optimization finished | best cost: 469.85947074016144, best pos: [9.01758777e-01 1.79442428e+00 1.39952613e+02 5.32426162e-01
 2.67486208e-05 1.44038712e-05 2.83428170e-05]
2021-01-25 21:34:38,748 - pyswarms.single.local_best - INFO - Optimize for 500 iters with {'c1': 0.1, 'c2': 0.3, 'w': 0.9, 'k': 5, 'p': 2}
2021-01-25 21:35:02,860 - pyswarms.single.local_best - INFO - Optimization finished | best cost: 512.3295743642836, best pos: [1.26261447e+00 1.96628739e+00 1.38916006e+02 2.94563191e-01
 1.37509550e-05 2.37118533e-05 2.46822254e-05]
2021-01-25 21:35:02,896 - pyswarms.single.local_best - INFO - Optimize for 500 iters with {'c1': 0.1, 'c2': 0.3, 'w': 0.9, 'k': 5, 'p': 2}
2021-01-25 21:35:25,717 - pyswarms.single.local_best - INFO - Optimization finished | best cost: 499.77351444349165, best pos: [8.58728509e-01 1.50587527e+00 1.38617679e+02 5.50747165e-01
 1.35436277e-05 2.69083927e-05 2.78758374e-05]
2021-01-25 21:35:25,757 - pyswarms.single.local_best - INFO - Optimize for 500 iters with {'c1': 0.1, 'c2': 0.3, 'w': 0.9, 'k': 5, 'p': 2}
2021-01-25 21:35:49,500 - pyswarms.single.local_best - INFO - Optimization finished | best cost: 479.2483188787843, best pos: [1.18966978e+00 1.84220288e+00 1.38926707e+02 3.27479122e-01
 2.68083331e-05 2.52261695e-05 2.61626833e-05]
2021-01-25 21:35:49,537 - pyswarms.single.local_best - INFO - Optimize for 500 iters with {'c1': 0.1, 'c2': 0.3, 'w': 0.9, 'k': 5, 'p': 2}
2021-01-25 21:36:13,390 - pyswarms.single.local_best - INFO - Optimization finished | best cost: 453.2304282775241, best pos: [1.08903312e+00 1.96043214e+00 1.40677129e+02 3.81333456e-01
 1.72651325e-05 2.53743048e-05 2.77300521e-05]
2021-01-25 21:36:13,423 - pyswarms.single.local_best - INFO - Optimize for 500 iters with {'c1': 0.1, 'c2': 0.3, 'w': 0.9, 'k': 5, 'p': 2}
2021-01-25 21:36:36,926 - pyswarms.single.local_best - INFO - Optimization finished | best cost: 464.9087748015245, best pos: [9.23494707e-01 1.80076571e+00 1.40666982e+02 5.06741350e-01
 2.42255911e-05 2.70114839e-05 2.67362293e-05]
2021-01-25 21:36:36,967 - pyswarms.single.local_best - INFO - Optimize for 500 iters with {'c1': 0.1, 'c2': 0.3, 'w': 0.9, 'k': 5, 'p': 2}
2021-01-25 21:37:00,140 - pyswarms.single.local_best - INFO - Optimization finished | best cost: 478.40191237254874, best pos: [8.55616024e-01 1.91774788e+00 1.40072171e+02 5.55498895e-01
 1.83063051e-05 1.77299578e-05 2.80566682e-05]
2021-01-25 21:37:00,176 - pyswarms.single.local_best - INFO - Optimize for 500 iters with {'c1': 0.1, 'c2': 0.3, 'w': 0.9, 'k': 5, 'p': 2}
2021-01-25 21:37:23,687 - pyswarms.single.local_best - INFO - Optimization finished | best cost: 444.4680203064528, best pos: [1.23289022e+00 1.84697273e+00 1.39263446e+02 3.05445869e-01
 2.34831365e-05 1.84578490e-05 2.83828123e-05]
2021-01-25 21:37:23,730 - pyswarms.single.local_best - INFO - Optimize for 500 iters with {'c1': 0.1, 'c2': 0.3, 'w': 0.9, 'k': 5, 'p': 2}
2021-01-25 21:37:47,155 - pyswarms.single.local_best - INFO - Optimization finished | best cost: 494.37295203174824, best pos: [1.23252566e+00 1.93716746e+00 1.40534173e+02 3.00748141e-01
 2.75563802e-05 1.41502212e-05 2.58725867e-05]
2021-01-25 21:37:47,196 - pyswarms.single.local_best - INFO - Optimize for 500 iters with {'c1': 0.1, 'c2': 0.3, 'w': 0.9, 'k': 5, 'p': 2}
2021-01-25 21:38:10,329 - pyswarms.single.local_best - INFO - Optimization finished | best cost: 454.329332992168, best pos: [9.76923990e-01 1.39976524e+00 1.38844300e+02 4.53864809e-01
 2.82831627e-05 2.27015531e-05 2.82783370e-05]
2021-01-25 21:38:10,368 - pyswarms.single.local_best - INFO - Optimize for 500 iters with {'c1': 0.1, 'c2': 0.3, 'w': 0.9, 'k': 5, 'p': 2}
2021-01-25 21:38:34,034 - pyswarms.single.local_best - INFO - Optimization finished | best cost: 508.3510073527936, best pos: [9.09831236e-01 1.97498701e+00 1.39356313e+02 5.19612719e-01
 1.75543590e-05 2.20796822e-05 2.77928431e-05]
2021-01-25 21:38:34,068 - pyswarms.single.local_best - INFO - Optimize for 500 iters with {'c1': 0.1, 'c2': 0.3, 'w': 0.9, 'k': 5, 'p': 2}
2021-01-25 21:38:57,693 - pyswarms.single.local_best - INFO - Optimization finished | best cost: 488.52122520048204, best pos: [1.41633141e+00 8.04431368e-01 1.00545687e+02 5.74586075e-01
 1.29185515e-05 1.22283490e-05 2.72241547e-05]
2021-01-25 21:38:57,728 - pyswarms.single.local_best - INFO - Optimize for 500 iters with {'c1': 0.1, 'c2': 0.3, 'w': 0.9, 'k': 5, 'p': 2}
2021-01-25 21:39:21,306 - pyswarms.single.local_best - INFO - Optimization finished | best cost: 531.0270874357659, best pos: [9.51377065e-01 1.68842036e+00 1.39689983e+02 4.92182347e-01
 7.92963963e-06 2.83631683e-05 2.05349604e-05]
2021-01-25 21:39:21,341 - pyswarms.single.local_best - INFO - Optimize for 500 iters with {'c1': 0.1, 'c2': 0.3, 'w': 0.9, 'k': 5, 'p': 2}
2021-01-25 21:39:45,973 - pyswarms.single.local_best - INFO - Optimization finished | best cost: 516.7494340473006, best pos: [7.49066387e-01 1.50890508e+00 1.39016757e+02 6.84854601e-01
 1.79001564e-05 2.73904995e-05 2.23874068e-05]
2021-01-25 21:39:46,016 - pyswarms.single.local_best - INFO - Optimize for 500 iters with {'c1': 0.1, 'c2': 0.3, 'w': 0.9, 'k': 5, 'p': 2}
2021-01-25 21:40:09,223 - pyswarms.single.local_best - INFO - Optimization finished | best cost: 514.755907036137, best pos: [1.29543586e+00 1.57634281e+00 1.36635620e+02 2.73884396e-01
 1.93673264e-05 1.56879556e-05 2.77390021e-05]
2021-01-25 21:40:09,263 - pyswarms.single.local_best - INFO - Optimize for 500 iters with {'c1': 0.1, 'c2': 0.3, 'w': 0.9, 'k': 5, 'p': 2}
2021-01-25 21:40:33,715 - pyswarms.single.local_best - INFO - Optimization finished | best cost: 523.0398063532639, best pos: [1.20676407e+00 1.57566630e+00 1.37175376e+02 3.12539962e-01
 1.57250545e-05 2.77145673e-05 2.79857402e-05]
2021-01-25 21:40:33,762 - pyswarms.single.local_best - INFO - Optimize for 500 iters with {'c1': 0.1, 'c2': 0.3, 'w': 0.9, 'k': 5, 'p': 2}
2021-01-25 21:40:57,647 - pyswarms.single.local_best - INFO - Optimization finished | best cost: 478.043071618118, best pos: [9.53484709e-01 1.98397006e+00 1.39993759e+02 4.86065591e-01
 2.71827520e-05 2.78616114e-05 2.18082628e-05]
2021-01-25 21:40:57,684 - pyswarms.single.local_best - INFO - Optimize for 500 iters with {'c1': 0.1, 'c2': 0.3, 'w': 0.9, 'k': 5, 'p': 2}
2021-01-25 21:41:21,666 - pyswarms.single.local_best - INFO - Optimization finished | best cost: 505.71229758549254, best pos: [1.44927242e+00 1.83012183e+00 1.36783295e+02 2.12182279e-01
 2.75871890e-05 1.18114867e-05 2.57512791e-05]
2021-01-25 21:41:21,701 - pyswarms.single.local_best - INFO - Optimize for 500 iters with {'c1': 0.1, 'c2': 0.3, 'w': 0.9, 'k': 5, 'p': 2}
2021-01-25 21:41:45,033 - pyswarms.single.local_best - INFO - Optimization finished | best cost: 502.7917115765915, best pos: [1.82005531e+00 1.14460180e+00 1.02167411e+02 3.01307841e-01
 1.57901015e-05 2.31865557e-05 2.63226725e-05]
2021-01-25 21:41:45,075 - pyswarms.single.local_best - INFO - Optimize for 500 iters with {'c1': 0.1, 'c2': 0.3, 'w': 0.9, 'k': 5, 'p': 2}
2021-01-25 21:42:10,186 - pyswarms.single.local_best - INFO - Optimization finished | best cost: 462.86948709457374, best pos: [1.29550742e+00 1.99451069e+00 1.39404502e+02 2.83851581e-01
 1.40962082e-05 1.60695191e-05 2.54740013e-05]
2021-01-25 21:42:10,226 - pyswarms.single.local_best - INFO - Optimize for 500 iters with {'c1': 0.1, 'c2': 0.3, 'w': 0.9, 'k': 5, 'p': 2}
2021-01-25 21:42:33,951 - pyswarms.single.local_best - INFO - Optimization finished | best cost: 501.8336730089848, best pos: [1.02095989e+00 1.29741407e+00 1.38046402e+02 4.30603801e-01
 2.40058513e-05 2.20004525e-05 2.83905571e-05]
2021-01-25 21:42:34,000 - pyswarms.single.local_best - INFO - Optimize for 500 iters with {'c1': 0.1, 'c2': 0.3, 'w': 0.9, 'k': 5, 'p': 2}
2021-01-25 21:42:57,312 - pyswarms.single.local_best - INFO - Optimization finished | best cost: 544.5135896864809, best pos: [1.21264034e+00 1.85830944e+00 1.40095929e+02 3.20149831e-01
 1.42227560e-05 2.08604408e-05 2.80557364e-05]
2021-01-25 21:42:57,350 - pyswarms.single.local_best - INFO - Optimize for 500 iters with {'c1': 0.1, 'c2': 0.3, 'w': 0.9, 'k': 5, 'p': 2}
2021-01-25 21:43:21,874 - pyswarms.single.local_best - INFO - Optimization finished | best cost: 496.7484793406368, best pos: [1.25704566e+00 1.84413075e+00 1.36582983e+02 2.87364295e-01
 9.64599029e-06 2.56379899e-05 2.84448385e-05]
2021-01-25 21:43:21,911 - pyswarms.single.local_best - INFO - Optimize for 500 iters with {'c1': 0.1, 'c2': 0.3, 'w': 0.9, 'k': 5, 'p': 2}
2021-01-25 21:43:45,209 - pyswarms.single.local_best - INFO - Optimization finished | best cost: 494.0776834850674, best pos: [1.27277695e+00 1.75681519e+00 1.36881158e+02 2.87489493e-01
 1.95951768e-05 1.61736684e-05 2.62085934e-05]
2021-01-25 21:43:45,244 - pyswarms.single.local_best - INFO - Optimize for 500 iters with {'c1': 0.1, 'c2': 0.3, 'w': 0.9, 'k': 5, 'p': 2}
2021-01-25 21:44:09,679 - pyswarms.single.local_best - INFO - Optimization finished | best cost: 458.04034130273067, best pos: [1.30551024e+00 1.64255890e+00 1.37058708e+02 2.59829170e-01
 2.65217259e-05 2.41309770e-05 2.76406533e-05]
2021-01-25 21:44:09,717 - pyswarms.single.local_best - INFO - Optimize for 500 iters with {'c1': 0.1, 'c2': 0.3, 'w': 0.9, 'k': 5, 'p': 2}
2021-01-25 21:44:33,736 - pyswarms.single.local_best - INFO - Optimization finished | best cost: 440.4266825366917, best pos: [8.90032872e-01 1.93913521e+00 1.39380308e+02 5.38324174e-01
 2.56923957e-05 1.55893534e-05 2.60663626e-05]
2021-01-25 21:44:33,779 - pyswarms.single.local_best - INFO - Optimize for 500 iters with {'c1': 0.1, 'c2': 0.3, 'w': 0.9, 'k': 5, 'p': 2}
2021-01-25 21:44:57,457 - pyswarms.single.local_best - INFO - Optimization finished | best cost: 491.4140226489361, best pos: [1.08843577e+00 1.98199149e+00 1.39977736e+02 3.84877883e-01
 2.68704049e-05 1.76377839e-05 2.78933014e-05]
2021-01-25 21:44:57,497 - pyswarms.single.local_best - INFO - Optimize for 500 iters with {'c1': 0.1, 'c2': 0.3, 'w': 0.9, 'k': 5, 'p': 2}
2021-01-25 21:45:21,558 - pyswarms.single.local_best - INFO - Optimization finished | best cost: 516.3069859354108, best pos: [1.08627840e+00 1.77177983e+00 1.40069445e+02 3.98848596e-01
 1.77523487e-05 1.83421196e-05 2.84484944e-05]
2021-01-25 21:45:21,599 - pyswarms.single.local_best - INFO - Optimize for 500 iters with {'c1': 0.1, 'c2': 0.3, 'w': 0.9, 'k': 5, 'p': 2}
2021-01-25 21:45:43,316 - pyswarms.single.local_best - INFO - Optimization finished | best cost: 511.61830581437914, best pos: [1.53005039e+00 1.86829433e+00 1.35299437e+02 1.85768281e-01
 1.70107714e-05 2.27737591e-05 2.68723418e-05]
2021-01-25 21:45:43,355 - pyswarms.single.local_best - INFO - Optimize for 500 iters with {'c1': 0.1, 'c2': 0.3, 'w': 0.9, 'k': 5, 'p': 2}
2021-01-25 21:46:07,553 - pyswarms.single.local_best - INFO - Optimization finished | best cost: 431.77495989796813, best pos: [9.22273730e-01 1.67656143e+00 1.38412118e+02 5.03628934e-01
 1.97000771e-05 2.16898903e-05 2.52335919e-05]
2021-01-25 21:46:07,594 - pyswarms.single.local_best - INFO - Optimize for 500 iters with {'c1': 0.1, 'c2': 0.3, 'w': 0.9, 'k': 5, 'p': 2}
2021-01-25 21:46:30,915 - pyswarms.single.local_best - INFO - Optimization finished | best cost: 513.4566219824101, best pos: [7.97044401e-01 1.74060724e+00 1.40266567e+02 6.19441971e-01
 2.82192886e-05 2.13133044e-05 2.77987275e-05]
2021-01-25 21:46:30,955 - pyswarms.single.local_best - INFO - Optimize for 500 iters with {'c1': 0.1, 'c2': 0.3, 'w': 0.9, 'k': 5, 'p': 2}
2021-01-25 21:46:54,736 - pyswarms.single.local_best - INFO - Optimization finished | best cost: 418.73972820077597, best pos: [9.94425638e-01 1.89390121e+00 1.38853871e+02 4.41660742e-01
 2.64151477e-05 1.88496059e-05 2.83468652e-05]
2021-01-25 21:46:54,775 - pyswarms.single.local_best - INFO - Optimize for 500 iters with {'c1': 0.1, 'c2': 0.3, 'w': 0.9, 'k': 5, 'p': 2}
2021-01-25 21:47:18,332 - pyswarms.single.local_best - INFO - Optimization finished | best cost: 481.72727018596026, best pos: [9.56287519e-01 1.97114961e+00 1.39209560e+02 4.93192798e-01
 2.67673262e-05 1.22407789e-05 2.31250904e-05]
2021-01-25 21:47:18,372 - pyswarms.single.local_best - INFO - Optimize for 500 iters with {'c1': 0.1, 'c2': 0.3, 'w': 0.9, 'k': 5, 'p': 2}
2021-01-25 21:47:42,054 - pyswarms.single.local_best - INFO - Optimization finished | best cost: 487.4820618005813, best pos: [1.12962266e+00 1.88662072e+00 1.37923231e+02 3.55094688e-01
 2.26996015e-05 1.76479476e-05 2.65053202e-05]
2021-01-25 21:47:42,090 - pyswarms.single.local_best - INFO - Optimize for 500 iters with {'c1': 0.1, 'c2': 0.3, 'w': 0.9, 'k': 5, 'p': 2}
2021-01-25 21:48:06,739 - pyswarms.single.local_best - INFO - Optimization finished | best cost: 525.1234915465409, best pos: [1.02717936e+00 1.92523850e+00 1.40573084e+02 4.33734773e-01
 2.71264757e-05 1.68843086e-05 2.66195488e-05]
2021-01-25 21:48:06,781 - pyswarms.single.local_best - INFO - Optimize for 500 iters with {'c1': 0.1, 'c2': 0.3, 'w': 0.9, 'k': 5, 'p': 2}
2021-01-25 21:48:31,590 - pyswarms.single.local_best - INFO - Optimization finished | best cost: 501.07184287064024, best pos: [1.16963837e+00 1.59038686e+00 1.37907493e+02 3.44757356e-01
 1.87129146e-05 1.68327366e-05 2.33247670e-05]
2021-01-25 21:48:31,631 - pyswarms.single.local_best - INFO - Optimize for 500 iters with {'c1': 0.1, 'c2': 0.3, 'w': 0.9, 'k': 5, 'p': 2}
2021-01-25 21:48:55,037 - pyswarms.single.local_best - INFO - Optimization finished | best cost: 480.64135142835585, best pos: [1.45786549e+00 1.80752912e+00 1.37892594e+02 2.28188975e-01
 1.70010036e-05 8.32238367e-07 2.65707428e-05]
2021-01-25 21:48:55,074 - pyswarms.single.local_best - INFO - Optimize for 500 iters with {'c1': 0.1, 'c2': 0.3, 'w': 0.9, 'k': 5, 'p': 2}
2021-01-25 21:49:20,450 - pyswarms.single.local_best - INFO - Optimization finished | best cost: 453.2633824749365, best pos: [9.51392368e-01 1.72738832e+00 1.39631874e+02 4.84807978e-01
 1.94308389e-05 2.68872811e-05 2.62068968e-05]
2021-01-25 21:49:20,487 - pyswarms.single.local_best - INFO - Optimize for 500 iters with {'c1': 0.1, 'c2': 0.3, 'w': 0.9, 'k': 5, 'p': 2}
2021-01-25 21:49:43,869 - pyswarms.single.local_best - INFO - Optimization finished | best cost: 515.9634810685776, best pos: [1.58184304e+00 9.40344933e-01 1.01855721e+02 4.28591363e-01
 2.21129172e-05 2.79512102e-05 2.29652911e-05]
2021-01-25 21:49:43,908 - pyswarms.single.local_best - INFO - Optimize for 500 iters with {'c1': 0.1, 'c2': 0.3, 'w': 0.9, 'k': 5, 'p': 2}
2021-01-25 21:50:08,195 - pyswarms.single.local_best - INFO - Optimization finished | best cost: 451.7634166070717, best pos: [1.14429253e+00 1.93582496e+00 1.38577637e+02 3.51157066e-01
 1.81298590e-05 2.75986773e-05 2.19082330e-05]
2021-01-25 21:50:08,236 - pyswarms.single.local_best - INFO - Optimize for 500 iters with {'c1': 0.1, 'c2': 0.3, 'w': 0.9, 'k': 5, 'p': 2}
2021-01-25 21:50:32,229 - pyswarms.single.local_best - INFO - Optimization finished | best cost: 518.3858070451238, best pos: [1.27507721e+00 1.98532185e+00 1.39882855e+02 3.05567129e-01
 2.23176057e-05 1.15996733e-05 1.99721327e-05]
2021-01-25 21:50:32,278 - pyswarms.single.local_best - INFO - Optimize for 500 iters with {'c1': 0.1, 'c2': 0.3, 'w': 0.9, 'k': 5, 'p': 2}
2021-01-25 21:50:56,251 - pyswarms.single.local_best - INFO - Optimization finished | best cost: 512.7772569388711, best pos: [1.05136492e+00 1.94735175e+00 1.40443727e+02 4.05911922e-01
 2.59502020e-05 1.31966363e-05 2.77384521e-05]
2021-01-25 21:50:56,290 - pyswarms.single.local_best - INFO - Optimize for 500 iters with {'c1': 0.1, 'c2': 0.3, 'w': 0.9, 'k': 5, 'p': 2}
2021-01-25 21:51:20,772 - pyswarms.single.local_best - INFO - Optimization finished | best cost: 468.65314566034766, best pos: [1.19902334e+00 1.88442966e+00 1.37395425e+02 3.14426196e-01
 2.53800708e-05 1.27374466e-05 2.76759909e-05]
2021-01-25 21:51:20,812 - pyswarms.single.local_best - INFO - Optimize for 500 iters with {'c1': 0.1, 'c2': 0.3, 'w': 0.9, 'k': 5, 'p': 2}
2021-01-25 21:51:44,128 - pyswarms.single.local_best - INFO - Optimization finished | best cost: 544.3045525636679, best pos: [1.35710887e+00 7.27191230e-01 1.02388681e+02 6.43339423e-01
 1.51640012e-05 2.10771206e-05 1.70766571e-05]
2021-01-25 21:51:44,165 - pyswarms.single.local_best - INFO - Optimize for 500 iters with {'c1': 0.1, 'c2': 0.3, 'w': 0.9, 'k': 5, 'p': 2}
2021-01-25 21:52:08,385 - pyswarms.single.local_best - INFO - Optimization finished | best cost: 555.8815273218137, best pos: [1.50636026e+00 9.86877248e-01 1.04571975e+02 3.94713603e-01
 1.48139157e-05 1.20583516e-05 2.78987304e-05]
2021-01-25 21:52:08,426 - pyswarms.single.local_best - INFO - Optimize for 500 iters with {'c1': 0.1, 'c2': 0.3, 'w': 0.9, 'k': 5, 'p': 2}
2021-01-25 21:52:32,361 - pyswarms.single.local_best - INFO - Optimization finished | best cost: 476.05208191101184, best pos: [1.20445260e+00 1.98385991e+00 1.38313430e+02 3.14992269e-01
 1.48388054e-05 2.22127833e-05 2.79621829e-05]
2021-01-25 21:52:32,396 - pyswarms.single.local_best - INFO - Optimize for 500 iters with {'c1': 0.1, 'c2': 0.3, 'w': 0.9, 'k': 5, 'p': 2}
2021-01-25 21:52:56,383 - pyswarms.single.local_best - INFO - Optimization finished | best cost: 465.722159384444, best pos: [1.13663030e+00 1.98594933e+00 1.39116511e+02 3.52390848e-01
 1.35306809e-05 2.76111585e-05 2.71409315e-05]
2021-01-25 21:52:56,424 - pyswarms.single.local_best - INFO - Optimize for 500 iters with {'c1': 0.1, 'c2': 0.3, 'w': 0.9, 'k': 5, 'p': 2}
2021-01-25 21:53:20,985 - pyswarms.single.local_best - INFO - Optimization finished | best cost: 521.4220491409799, best pos: [1.11605506e+00 1.78730869e+00 1.38861721e+02 3.77339177e-01
 2.83834086e-05 1.51635906e-05 2.15553736e-05]
2021-01-25 21:53:21,027 - pyswarms.single.local_best - INFO - Optimize for 500 iters with {'c1': 0.1, 'c2': 0.3, 'w': 0.9, 'k': 5, 'p': 2}
2021-01-25 21:53:45,718 - pyswarms.single.local_best - INFO - Optimization finished | best cost: 547.6120169879352, best pos: [1.56977451e+00 1.00003636e+00 1.02697964e+02 3.92887474e-01
 2.56707009e-05 2.25943041e-05 2.15720595e-05]
2021-01-25 21:53:45,761 - pyswarms.single.local_best - INFO - Optimize for 500 iters with {'c1': 0.1, 'c2': 0.3, 'w': 0.9, 'k': 5, 'p': 2}
2021-01-25 21:54:09,370 - pyswarms.single.local_best - INFO - Optimization finished | best cost: 495.0033052513134, best pos: [1.73581422e+00 9.73034879e-01 1.01726227e+02 4.20094702e-01
 2.75633661e-05 1.71246409e-05 1.62631015e-05]
2021-01-25 21:54:09,411 - pyswarms.single.local_best - INFO - Optimize for 500 iters with {'c1': 0.1, 'c2': 0.3, 'w': 0.9, 'k': 5, 'p': 2}
2021-01-25 21:54:33,473 - pyswarms.single.local_best - INFO - Optimization finished | best cost: 460.8047345293941, best pos: [8.89678880e-01 1.78872336e+00 1.39881512e+02 5.41247628e-01
 1.63468093e-05 2.77888123e-05 2.57389829e-05]
2021-01-25 21:54:33,514 - pyswarms.single.local_best - INFO - Optimize for 500 iters with {'c1': 0.1, 'c2': 0.3, 'w': 0.9, 'k': 5, 'p': 2}
2021-01-25 21:54:57,231 - pyswarms.single.local_best - INFO - Optimization finished | best cost: 467.9567315377079, best pos: [9.50389360e-01 1.95797471e+00 1.40637235e+02 5.04479070e-01
 1.26398140e-05 1.99280325e-05 2.59325243e-05]
2021-01-25 21:54:57,269 - pyswarms.single.local_best - INFO - Optimize for 500 iters with {'c1': 0.1, 'c2': 0.3, 'w': 0.9, 'k': 5, 'p': 2}
2021-01-25 21:55:21,175 - pyswarms.single.local_best - INFO - Optimization finished | best cost: 506.0386465915076, best pos: [1.26089475e+00 1.95144208e+00 1.39732117e+02 2.91238750e-01
 2.34911594e-05 1.65280274e-05 2.83648388e-05]
2021-01-25 21:55:21,216 - pyswarms.single.local_best - INFO - Optimize for 500 iters with {'c1': 0.1, 'c2': 0.3, 'w': 0.9, 'k': 5, 'p': 2}
2021-01-25 21:55:45,391 - pyswarms.single.local_best - INFO - Optimization finished | best cost: 435.80005401950456, best pos: [1.24952271e+00 1.82800324e+00 1.38635948e+02 2.91255540e-01
 1.54292738e-05 2.45693167e-05 2.81572240e-05]
2021-01-25 21:55:45,430 - pyswarms.single.local_best - INFO - Optimize for 500 iters with {'c1': 0.1, 'c2': 0.3, 'w': 0.9, 'k': 5, 'p': 2}
2021-01-25 21:56:08,203 - pyswarms.single.local_best - INFO - Optimization finished | best cost: 504.00156235658466, best pos: [9.57517516e-01 1.35267019e+00 1.36982342e+02 4.79358781e-01
 2.53583751e-05 1.40814429e-05 2.55296193e-05]
2021-01-25 21:56:08,242 - pyswarms.single.local_best - INFO - Optimize for 500 iters with {'c1': 0.1, 'c2': 0.3, 'w': 0.9, 'k': 5, 'p': 2}
2021-01-25 21:56:31,430 - pyswarms.single.local_best - INFO - Optimization finished | best cost: 552.5305222342274, best pos: [1.83564747e+00 1.09366924e+00 1.02340218e+02 3.22827937e-01
 1.72584085e-05 2.38367868e-05 2.20859650e-05]
2021-01-25 21:56:31,469 - pyswarms.single.local_best - INFO - Optimize for 500 iters with {'c1': 0.1, 'c2': 0.3, 'w': 0.9, 'k': 5, 'p': 2}
2021-01-25 21:56:56,721 - pyswarms.single.local_best - INFO - Optimization finished | best cost: 408.88629861650975, best pos: [1.09399160e+00 1.96216279e+00 1.39642629e+02 3.87642368e-01
 4.54538768e-06 2.48426086e-05 2.70306182e-05]
2021-01-25 21:56:56,754 - pyswarms.single.local_best - INFO - Optimize for 500 iters with {'c1': 0.1, 'c2': 0.3, 'w': 0.9, 'k': 5, 'p': 2}
2021-01-25 21:57:21,176 - pyswarms.single.local_best - INFO - Optimization finished | best cost: 505.67425268748855, best pos: [8.09488748e-01 1.55249595e+00 1.37520344e+02 6.02650703e-01
 2.37216887e-05 2.21501256e-05 2.80730624e-05]
2021-01-25 21:57:21,216 - pyswarms.single.local_best - INFO - Optimize for 500 iters with {'c1': 0.1, 'c2': 0.3, 'w': 0.9, 'k': 5, 'p': 2}
2021-01-25 21:57:44,752 - pyswarms.single.local_best - INFO - Optimization finished | best cost: 414.459361405731, best pos: [9.91744935e-01 1.61346054e+00 1.38638471e+02 4.47887015e-01
 2.15911822e-05 2.49260722e-05 2.77901495e-05]
2021-01-25 21:57:44,797 - pyswarms.single.local_best - INFO - Optimize for 500 iters with {'c1': 0.1, 'c2': 0.3, 'w': 0.9, 'k': 5, 'p': 2}
2021-01-25 21:58:09,571 - pyswarms.single.local_best - INFO - Optimization finished | best cost: 469.27448365339285, best pos: [9.85645126e-01 1.74089125e+00 1.38577138e+02 4.60782193e-01
 2.40577865e-05 5.33193675e-06 2.82513359e-05]
2021-01-25 21:58:09,612 - pyswarms.single.local_best - INFO - Optimize for 500 iters with {'c1': 0.1, 'c2': 0.3, 'w': 0.9, 'k': 5, 'p': 2}
2021-01-25 21:58:33,752 - pyswarms.single.local_best - INFO - Optimization finished | best cost: 483.87666718445195, best pos: [1.26737515e+00 1.95069268e+00 1.39801691e+02 2.90917716e-01
 2.16406696e-05 1.67260618e-05 2.73833344e-05]
2021-01-25 21:58:33,789 - pyswarms.single.local_best - INFO - Optimize for 500 iters with {'c1': 0.1, 'c2': 0.3, 'w': 0.9, 'k': 5, 'p': 2}
2021-01-25 21:58:57,351 - pyswarms.single.local_best - INFO - Optimization finished | best cost: 513.8610839007426, best pos: [7.74276095e-01 1.38528572e+00 1.39960427e+02 6.79984873e-01
 2.47341599e-05 2.62341628e-05 2.58167517e-05]
2021-01-25 21:58:57,397 - pyswarms.single.local_best - INFO - Optimize for 500 iters with {'c1': 0.1, 'c2': 0.3, 'w': 0.9, 'k': 5, 'p': 2}
2021-01-25 21:59:21,634 - pyswarms.single.local_best - INFO - Optimization finished | best cost: 488.0014957805683, best pos: [1.02558243e+00 1.96314740e+00 1.39591376e+02 4.13026500e-01
 2.12660618e-05 2.52332562e-05 2.83463989e-05]
2021-01-25 21:59:21,674 - pyswarms.single.local_best - INFO - Optimize for 500 iters with {'c1': 0.1, 'c2': 0.3, 'w': 0.9, 'k': 5, 'p': 2}
2021-01-25 21:59:45,603 - pyswarms.single.local_best - INFO - Optimization finished | best cost: 487.0609286171124, best pos: [1.01309822e+00 1.97537760e+00 1.39822188e+02 4.42928903e-01
 1.82349195e-05 1.63270984e-05 2.77199736e-05]
2021-01-25 21:59:45,643 - pyswarms.single.local_best - INFO - Optimize for 500 iters with {'c1': 0.1, 'c2': 0.3, 'w': 0.9, 'k': 5, 'p': 2}
2021-01-25 22:00:08,778 - pyswarms.single.local_best - INFO - Optimization finished | best cost: 512.4729899240715, best pos: [1.20231345e+00 1.88832278e+00 1.38064502e+02 3.16740469e-01
 2.69310570e-05 1.29006029e-05 2.73915313e-05]
2021-01-25 22:00:08,819 - pyswarms.single.local_best - INFO - Optimize for 500 iters with {'c1': 0.1, 'c2': 0.3, 'w': 0.9, 'k': 5, 'p': 2}
2021-01-25 22:00:32,641 - pyswarms.single.local_best - INFO - Optimization finished | best cost: 498.2055736114238, best pos: [9.21814055e-01 1.92314073e+00 1.39621433e+02 5.11829443e-01
 2.84017981e-05 2.23739487e-05 2.53251230e-05]
2021-01-25 22:00:32,682 - pyswarms.single.local_best - INFO - Optimize for 500 iters with {'c1': 0.1, 'c2': 0.3, 'w': 0.9, 'k': 5, 'p': 2}
2021-01-25 22:00:55,213 - pyswarms.single.local_best - INFO - Optimization finished | best cost: 516.1374569538106, best pos: [8.57949358e-01 1.89700666e+00 1.39347390e+02 5.55446136e-01
 2.57803402e-05 1.62690104e-05 2.75044024e-05]
2021-01-25 22:00:55,253 - pyswarms.single.local_best - INFO - Optimize for 500 iters with {'c1': 0.1, 'c2': 0.3, 'w': 0.9, 'k': 5, 'p': 2}
2021-01-25 22:01:19,169 - pyswarms.single.local_best - INFO - Optimization finished | best cost: 461.84404951683325, best pos: [9.84545426e-01 1.58392386e+00 1.38740921e+02 4.57616890e-01
 2.84859343e-05 1.70133145e-05 2.64677260e-05]
2021-01-25 22:01:19,206 - pyswarms.single.local_best - INFO - Optimize for 500 iters with {'c1': 0.1, 'c2': 0.3, 'w': 0.9, 'k': 5, 'p': 2}
2021-01-25 22:01:43,214 - pyswarms.single.local_best - INFO - Optimization finished | best cost: 499.55722566678645, best pos: [1.21241395e+00 1.87239957e+00 1.37957093e+02 3.16763613e-01
 2.82167436e-05 1.37630768e-05 2.54536918e-05]
2021-01-25 22:01:43,254 - pyswarms.single.local_best - INFO - Optimize for 500 iters with {'c1': 0.1, 'c2': 0.3, 'w': 0.9, 'k': 5, 'p': 2}
2021-01-25 22:02:06,454 - pyswarms.single.local_best - INFO - Optimization finished | best cost: 540.8022873750801, best pos: [1.27620094e+00 1.86353829e+00 1.39967444e+02 2.85992109e-01
 2.77696755e-05 1.80157276e-05 2.46579639e-05]
2021-01-25 22:02:06,491 - pyswarms.single.local_best - INFO - Optimize for 500 iters with {'c1': 0.1, 'c2': 0.3, 'w': 0.9, 'k': 5, 'p': 2}
2021-01-25 22:02:30,175 - pyswarms.single.local_best - INFO - Optimization finished | best cost: 509.6793210742608, best pos: [1.39563734e+00 1.99968307e+00 1.37544431e+02 2.28668512e-01
 1.83208046e-05 2.71874794e-05 2.53940868e-05]
2021-01-25 22:02:30,213 - pyswarms.single.local_best - INFO - Optimize for 500 iters with {'c1': 0.1, 'c2': 0.3, 'w': 0.9, 'k': 5, 'p': 2}
2021-01-25 22:02:54,603 - pyswarms.single.local_best - INFO - Optimization finished | best cost: 465.5800527406126, best pos: [8.35919720e-01 1.45330596e+00 1.39335780e+02 5.89638622e-01
 2.68166128e-05 2.21307787e-05 2.83679874e-05]
2021-01-25 22:02:54,645 - pyswarms.single.local_best - INFO - Optimize for 500 iters with {'c1': 0.1, 'c2': 0.3, 'w': 0.9, 'k': 5, 'p': 2}
2021-01-25 22:03:19,077 - pyswarms.single.local_best - INFO - Optimization finished | best cost: 519.2408002938695, best pos: [8.90476185e-01 1.77111477e+00 1.39353860e+02 5.35610315e-01
 1.42463487e-05 2.19944866e-05 2.80132775e-05]
2021-01-25 22:03:19,117 - pyswarms.single.local_best - INFO - Optimize for 500 iters with {'c1': 0.1, 'c2': 0.3, 'w': 0.9, 'k': 5, 'p': 2}
2021-01-25 22:03:43,596 - pyswarms.single.local_best - INFO - Optimization finished | best cost: 525.1114085322757, best pos: [1.10365284e+00 1.98914172e+00 1.38387564e+02 3.65428373e-01
 1.41672755e-05 2.01886160e-05 2.77913659e-05]
2021-01-25 22:03:43,638 - pyswarms.single.local_best - INFO - Optimize for 500 iters with {'c1': 0.1, 'c2': 0.3, 'w': 0.9, 'k': 5, 'p': 2}
2021-01-25 22:04:07,417 - pyswarms.single.local_best - INFO - Optimization finished | best cost: 470.11811065261946, best pos: [9.54902452e-01 1.79476691e+00 1.39337820e+02 4.79980379e-01
 2.42932266e-05 2.12989418e-05 2.73986259e-05]
2021-01-25 22:04:07,458 - pyswarms.single.local_best - INFO - Optimize for 500 iters with {'c1': 0.1, 'c2': 0.3, 'w': 0.9, 'k': 5, 'p': 2}
2021-01-25 22:04:31,235 - pyswarms.single.local_best - INFO - Optimization finished | best cost: 472.67451206212417, best pos: [1.11754324e+00 1.94065416e+00 1.39280666e+02 3.68350826e-01
 1.33749776e-05 2.33623815e-05 2.84914302e-05]
2021-01-25 22:04:31,281 - pyswarms.single.local_best - INFO - Optimize for 500 iters with {'c1': 0.1, 'c2': 0.3, 'w': 0.9, 'k': 5, 'p': 2}
2021-01-25 22:05:01,039 - pyswarms.single.local_best - INFO - Optimization finished | best cost: 2020.1498776777323, best pos: [1.58698039e+00 7.53580930e-01 9.66922910e+01 4.65562437e-01
 1.19971924e-06 1.18282850e-06 8.32045230e-07]
2021-01-25 22:05:01,080 - pyswarms.single.local_best - INFO - Optimize for 500 iters with {'c1': 0.1, 'c2': 0.3, 'w': 0.9, 'k': 5, 'p': 2}
2021-01-25 22:05:29,103 - pyswarms.single.local_best - INFO - Optimization finished | best cost: 2216.2940100207784, best pos: [1.90715465e+00 9.04437031e-01 9.62999667e+01 3.39979655e-01
 8.80047073e-07 4.00590221e-07 1.20146545e-06]
2021-01-25 22:05:29,148 - pyswarms.single.local_best - INFO - Optimize for 500 iters with {'c1': 0.1, 'c2': 0.3, 'w': 0.9, 'k': 5, 'p': 2}
2021-01-25 22:05:57,833 - pyswarms.single.local_best - INFO - Optimization finished | best cost: 2184.211043201558, best pos: [1.62297149e+00 8.19088031e-01 9.69124436e+01 4.06927636e-01
 1.16724036e-06 1.24246407e-06 1.37358071e-06]
2021-01-25 22:05:57,874 - pyswarms.single.local_best - INFO - Optimize for 500 iters with {'c1': 0.1, 'c2': 0.3, 'w': 0.9, 'k': 5, 'p': 2}
2021-01-25 22:06:26,330 - pyswarms.single.local_best - INFO - Optimization finished | best cost: 2211.32666027623, best pos: [1.29508092e+00 7.09294937e-01 9.99950199e+01 5.08766141e-01
 1.51705195e-06 2.05844196e-06 1.40573376e-06]
2021-01-25 22:06:26,371 - pyswarms.single.local_best - INFO - Optimize for 500 iters with {'c1': 0.1, 'c2': 0.3, 'w': 0.9, 'k': 5, 'p': 2}
2021-01-25 22:06:54,164 - pyswarms.single.local_best - INFO - Optimization finished | best cost: 2193.6924472964392, best pos: [1.48265950e+00 7.96675724e-01 9.84448845e+01 4.19820061e-01
 1.76981371e-06 2.11071428e-06 1.54451374e-06]
2021-01-25 22:06:54,199 - pyswarms.single.local_best - INFO - Optimize for 500 iters with {'c1': 0.1, 'c2': 0.3, 'w': 0.9, 'k': 5, 'p': 2}
2021-01-25 22:07:23,140 - pyswarms.single.local_best - INFO - Optimization finished | best cost: 2230.094941884586, best pos: [1.78058260e+00 8.51558053e-01 9.46809519e+01 3.82543933e-01
 1.61774013e-06 4.11211297e-07 1.45996594e-06]
2021-01-25 22:07:23,182 - pyswarms.single.local_best - INFO - Optimize for 500 iters with {'c1': 0.1, 'c2': 0.3, 'w': 0.9, 'k': 5, 'p': 2}
2021-01-25 22:07:52,522 - pyswarms.single.local_best - INFO - Optimization finished | best cost: 2220.2029335956768, best pos: [1.50619154e+00 8.27555299e-01 9.83088237e+01 3.92871601e-01
 1.80894843e-06 1.31550092e-06 2.22811537e-06]
2021-01-25 22:07:52,564 - pyswarms.single.local_best - INFO - Optimize for 500 iters with {'c1': 0.1, 'c2': 0.3, 'w': 0.9, 'k': 5, 'p': 2}
2021-01-25 22:08:21,024 - pyswarms.single.local_best - INFO - Optimization finished | best cost: 2178.7001549198003, best pos: [1.89988231e+00 1.00153618e+00 9.72768498e+01 2.93195782e-01
 7.01679696e-07 7.93020767e-07 1.38674521e-06]
2021-01-25 22:08:21,063 - pyswarms.single.local_best - INFO - Optimize for 500 iters with {'c1': 0.1, 'c2': 0.3, 'w': 0.9, 'k': 5, 'p': 2}
2021-01-25 22:08:49,642 - pyswarms.single.local_best - INFO - Optimization finished | best cost: 2180.9261919663336, best pos: [1.94145843e+00 9.97937577e-01 9.86943572e+01 2.76669629e-01
 2.04742494e-06 6.60198792e-07 1.21907444e-06]
2021-01-25 22:08:49,684 - pyswarms.single.local_best - INFO - Optimize for 500 iters with {'c1': 0.1, 'c2': 0.3, 'w': 0.9, 'k': 5, 'p': 2}
2021-01-25 22:09:17,399 - pyswarms.single.local_best - INFO - Optimization finished | best cost: 1963.642127095209, best pos: [1.78768718e+00 9.96768283e-01 9.93985598e+01 2.83271753e-01
 1.25324341e-06 1.02058934e-06 1.89254490e-06]
2021-01-25 22:09:17,441 - pyswarms.single.local_best - INFO - Optimize for 500 iters with {'c1': 0.1, 'c2': 0.3, 'w': 0.9, 'k': 5, 'p': 2}
2021-01-25 22:09:45,436 - pyswarms.single.local_best - INFO - Optimization finished | best cost: 2207.9612947731935, best pos: [1.27713493e+00 7.02572571e-01 9.89123246e+01 5.18751106e-01
 1.63694387e-06 2.34252088e-06 1.62421204e-06]
2021-01-25 22:09:45,476 - pyswarms.single.local_best - INFO - Optimize for 500 iters with {'c1': 0.1, 'c2': 0.3, 'w': 0.9, 'k': 5, 'p': 2}
2021-01-25 22:10:14,099 - pyswarms.single.local_best - INFO - Optimization finished | best cost: 2209.729606888415, best pos: [1.53307155e+00 7.18544436e-01 9.53605500e+01 5.02205759e-01
 7.54520382e-07 5.93090587e-07 1.48285652e-06]
2021-01-25 22:10:14,142 - pyswarms.single.local_best - INFO - Optimize for 500 iters with {'c1': 0.1, 'c2': 0.3, 'w': 0.9, 'k': 5, 'p': 2}
2021-01-25 22:10:42,564 - pyswarms.single.local_best - INFO - Optimization finished | best cost: 2102.459443352349, best pos: [1.45817924e+00 6.95792845e-01 9.57868909e+01 5.28978465e-01
 1.18616545e-06 9.75951261e-07 1.20399340e-06]
2021-01-25 22:10:42,603 - pyswarms.single.local_best - INFO - Optimize for 500 iters with {'c1': 0.1, 'c2': 0.3, 'w': 0.9, 'k': 5, 'p': 2}
2021-01-25 22:11:11,305 - pyswarms.single.local_best - INFO - Optimization finished | best cost: 2106.15537238873, best pos: [1.54781451e+00 7.88703886e-01 9.72795478e+01 4.30688726e-01
 8.31011547e-07 5.49634806e-07 1.87288877e-06]
2021-01-25 22:11:11,343 - pyswarms.single.local_best - INFO - Optimize for 500 iters with {'c1': 0.1, 'c2': 0.3, 'w': 0.9, 'k': 5, 'p': 2}
2021-01-25 22:11:40,608 - pyswarms.single.local_best - INFO - Optimization finished | best cost: 2112.020861415571, best pos: [1.62825501e+00 8.58619879e-01 9.81274948e+01 3.72667012e-01
 6.56787210e-07 1.20315383e-06 1.79152480e-06]
2021-01-25 22:11:40,656 - pyswarms.single.local_best - INFO - Optimize for 500 iters with {'c1': 0.1, 'c2': 0.3, 'w': 0.9, 'k': 5, 'p': 2}
2021-01-25 22:12:10,864 - pyswarms.single.local_best - INFO - Optimization finished | best cost: 2180.5626111800784, best pos: [1.68700508e+00 8.27275012e-01 9.61020593e+01 3.96439102e-01
 1.17332087e-06 1.04333563e-06 1.40123563e-06]
2021-01-25 22:12:10,903 - pyswarms.single.local_best - INFO - Optimize for 500 iters with {'c1': 0.1, 'c2': 0.3, 'w': 0.9, 'k': 5, 'p': 2}
2021-01-25 22:12:40,161 - pyswarms.single.local_best - INFO - Optimization finished | best cost: 2251.6147707619507, best pos: [1.69464078e+00 8.86048022e-01 9.77320055e+01 3.53780684e-01
 1.79386714e-06 5.25251163e-07 1.59686678e-06]
2021-01-25 22:12:40,203 - pyswarms.single.local_best - INFO - Optimize for 500 iters with {'c1': 0.1, 'c2': 0.3, 'w': 0.9, 'k': 5, 'p': 2}
2021-01-25 22:13:08,306 - pyswarms.single.local_best - INFO - Optimization finished | best cost: 2173.836430441868, best pos: [1.35731944e+00 6.94363678e-01 9.49453166e+01 5.34520886e-01
 1.32412484e-06 1.27556422e-06 2.23891166e-06]
2021-01-25 22:13:08,341 - pyswarms.single.local_best - INFO - Optimize for 500 iters with {'c1': 0.1, 'c2': 0.3, 'w': 0.9, 'k': 5, 'p': 2}
2021-01-25 22:13:37,630 - pyswarms.single.local_best - INFO - Optimization finished | best cost: 2267.0813729472525, best pos: [1.52797591e+00 7.76028468e-01 9.78436444e+01 4.44987395e-01
 1.41438256e-07 1.34028202e-06 1.46821717e-06]
2021-01-25 22:13:37,671 - pyswarms.single.local_best - INFO - Optimize for 500 iters with {'c1': 0.1, 'c2': 0.3, 'w': 0.9, 'k': 5, 'p': 2}
2021-01-25 22:14:07,070 - pyswarms.single.local_best - INFO - Optimization finished | best cost: 2231.325887650389, best pos: [1.68522513e+00 8.72294860e-01 9.68179970e+01 3.63452463e-01
 1.02499877e-06 1.26321529e-06 1.71471104e-06]
2021-01-25 22:14:07,112 - pyswarms.single.local_best - INFO - Optimize for 500 iters with {'c1': 0.1, 'c2': 0.3, 'w': 0.9, 'k': 5, 'p': 2}
2021-01-25 22:14:36,147 - pyswarms.single.local_best - INFO - Optimization finished | best cost: 2122.83039669954, best pos: [1.37020081e+00 7.18682372e-01 9.84675094e+01 4.96365745e-01
 3.58650536e-07 1.07826128e-06 2.11365845e-06]
2021-01-25 22:14:36,188 - pyswarms.single.local_best - INFO - Optimize for 500 iters with {'c1': 0.1, 'c2': 0.3, 'w': 0.9, 'k': 5, 'p': 2}
2021-01-25 22:15:04,745 - pyswarms.single.local_best - INFO - Optimization finished | best cost: 2134.691639681155, best pos: [1.39903737e+00 7.35924538e-01 9.75841037e+01 4.78356109e-01
 1.14301373e-06 8.53058508e-07 2.24658892e-06]
2021-01-25 22:15:04,789 - pyswarms.single.local_best - INFO - Optimize for 500 iters with {'c1': 0.1, 'c2': 0.3, 'w': 0.9, 'k': 5, 'p': 2}
2021-01-25 22:15:34,492 - pyswarms.single.local_best - INFO - Optimization finished | best cost: 2147.924383993718, best pos: [1.68892852e+00 8.24433444e-01 9.76813643e+01 3.90660481e-01
 7.56046862e-07 2.14164652e-06 9.20131409e-07]
2021-01-25 22:15:34,532 - pyswarms.single.local_best - INFO - Optimize for 500 iters with {'c1': 0.1, 'c2': 0.3, 'w': 0.9, 'k': 5, 'p': 2}
2021-01-25 22:16:03,640 - pyswarms.single.local_best - INFO - Optimization finished | best cost: 2209.2109636758714, best pos: [1.60711020e+00 8.06014678e-01 9.56245469e+01 4.19362298e-01
 9.65377087e-07 1.49312428e-06 1.58306317e-06]
2021-01-25 22:16:03,676 - pyswarms.single.local_best - INFO - Optimize for 500 iters with {'c1': 0.1, 'c2': 0.3, 'w': 0.9, 'k': 5, 'p': 2}
2021-01-25 22:16:31,557 - pyswarms.single.local_best - INFO - Optimization finished | best cost: 2218.150408767934, best pos: [1.81835011e+00 9.97909448e-01 1.00024495e+02 2.81592238e-01
 1.55993017e-06 1.51170411e-06 1.35330060e-06]
2021-01-25 22:16:31,600 - pyswarms.single.local_best - INFO - Optimize for 500 iters with {'c1': 0.1, 'c2': 0.3, 'w': 0.9, 'k': 5, 'p': 2}
2021-01-25 22:17:00,274 - pyswarms.single.local_best - INFO - Optimization finished | best cost: 2280.635402506894, best pos: [1.19115503e+00 6.26149187e-01 9.94410118e+01 6.30172263e-01
 1.02500058e-06 1.31455915e-06 1.03945515e-06]
2021-01-25 22:17:00,316 - pyswarms.single.local_best - INFO - Optimize for 500 iters with {'c1': 0.1, 'c2': 0.3, 'w': 0.9, 'k': 5, 'p': 2}
2021-01-25 22:17:28,086 - pyswarms.single.local_best - INFO - Optimization finished | best cost: 2112.103953295236, best pos: [1.56230850e+00 7.98862235e-01 9.69940284e+01 4.22062349e-01
 1.05714348e-06 1.08927016e-06 1.64406954e-06]
2021-01-25 22:17:28,128 - pyswarms.single.local_best - INFO - Optimize for 500 iters with {'c1': 0.1, 'c2': 0.3, 'w': 0.9, 'k': 5, 'p': 2}
2021-01-25 22:17:58,379 - pyswarms.single.local_best - INFO - Optimization finished | best cost: 2200.6195686396522, best pos: [1.58969014e+00 7.35591075e-01 9.43825026e+01 4.88547826e-01
 1.98815841e-06 8.74461426e-07 9.88138741e-07]
2021-01-25 22:17:58,420 - pyswarms.single.local_best - INFO - Optimize for 500 iters with {'c1': 0.1, 'c2': 0.3, 'w': 0.9, 'k': 5, 'p': 2}
2021-01-25 22:18:28,149 - pyswarms.single.local_best - INFO - Optimization finished | best cost: 2157.1812475885313, best pos: [1.34106632e+00 6.03665547e-01 9.72061385e+01 6.41956199e-01
 1.75359017e-06 1.05246758e-06 2.67708576e-07]
2021-01-25 22:18:28,189 - pyswarms.single.local_best - INFO - Optimize for 500 iters with {'c1': 0.1, 'c2': 0.3, 'w': 0.9, 'k': 5, 'p': 2}
2021-01-25 22:18:55,965 - pyswarms.single.local_best - INFO - Optimization finished | best cost: 2219.8461731322577, best pos: [1.79071706e+00 9.54067918e-01 9.76487400e+01 3.11397242e-01
 8.97353325e-07 1.53524915e-06 1.59269469e-06]
2021-01-25 22:18:56,006 - pyswarms.single.local_best - INFO - Optimize for 500 iters with {'c1': 0.1, 'c2': 0.3, 'w': 0.9, 'k': 5, 'p': 2}
2021-01-25 22:19:24,526 - pyswarms.single.local_best - INFO - Optimization finished | best cost: 2227.7561882070613, best pos: [1.53236724e+00 8.24095102e-01 9.99841081e+01 4.00476365e-01
 2.04918761e-06 1.29796655e-06 1.15375609e-06]
2021-01-25 22:19:24,569 - pyswarms.single.local_best - INFO - Optimize for 500 iters with {'c1': 0.1, 'c2': 0.3, 'w': 0.9, 'k': 5, 'p': 2}
2021-01-25 22:19:55,162 - pyswarms.single.local_best - INFO - Optimization finished | best cost: 2140.267675842857, best pos: [1.34395190e+00 7.26710577e-01 9.74022652e+01 4.89361704e-01
 1.11381803e-06 2.25147596e-06 2.15170757e-06]
2021-01-25 22:19:55,205 - pyswarms.single.local_best - INFO - Optimize for 500 iters with {'c1': 0.1, 'c2': 0.3, 'w': 0.9, 'k': 5, 'p': 2}
2021-01-25 22:20:22,911 - pyswarms.single.local_best - INFO - Optimization finished | best cost: 2204.1331846620365, best pos: [1.80357546e+00 9.29286734e-01 9.59754614e+01 3.24232877e-01
 8.98992638e-07 1.27497936e-06 1.86447217e-06]
2021-01-25 22:20:22,953 - pyswarms.single.local_best - INFO - Optimize for 500 iters with {'c1': 0.1, 'c2': 0.3, 'w': 0.9, 'k': 5, 'p': 2}
2021-01-25 22:20:50,839 - pyswarms.single.local_best - INFO - Optimization finished | best cost: 2041.5811519374788, best pos: [1.83967291e+00 8.60246603e-01 9.39353341e+01 3.68372137e-01
 1.48536430e-06 1.14004475e-07 1.82188754e-06]
2021-01-25 22:20:50,880 - pyswarms.single.local_best - INFO - Optimize for 500 iters with {'c1': 0.1, 'c2': 0.3, 'w': 0.9, 'k': 5, 'p': 2}
2021-01-25 22:21:19,789 - pyswarms.single.local_best - INFO - Optimization finished | best cost: 2090.0068879662213, best pos: [1.30811365e+00 6.84325801e-01 9.89794989e+01 5.32594812e-01
 2.22565294e-07 1.26607740e-06 2.01997457e-06]
2021-01-25 22:21:19,831 - pyswarms.single.local_best - INFO - Optimize for 500 iters with {'c1': 0.1, 'c2': 0.3, 'w': 0.9, 'k': 5, 'p': 2}
2021-01-25 22:21:48,445 - pyswarms.single.local_best - INFO - Optimization finished | best cost: 2143.856177547804, best pos: [1.38584758e+00 7.09524663e-01 9.72978334e+01 5.12171769e-01
 2.14976860e-06 1.48870199e-06 1.13739879e-06]
2021-01-25 22:21:48,483 - pyswarms.single.local_best - INFO - Optimize for 500 iters with {'c1': 0.1, 'c2': 0.3, 'w': 0.9, 'k': 5, 'p': 2}
2021-01-25 22:22:17,295 - pyswarms.single.local_best - INFO - Optimization finished | best cost: 2247.522755589767, best pos: [1.71796660e+00 7.96882699e-01 9.46518379e+01 4.29975622e-01
 9.00891242e-07 1.60959868e-06 9.02385445e-07]
2021-01-25 22:22:17,339 - pyswarms.single.local_best - INFO - Optimize for 500 iters with {'c1': 0.1, 'c2': 0.3, 'w': 0.9, 'k': 5, 'p': 2}
2021-01-25 22:22:45,488 - pyswarms.single.local_best - INFO - Optimization finished | best cost: 2264.698087836821, best pos: [1.73431462e+00 9.86171457e-01 9.77532497e+01 2.95681308e-01
 1.23067283e-06 1.25610372e-06 2.29371408e-06]
2021-01-25 22:22:45,529 - pyswarms.single.local_best - INFO - Optimize for 500 iters with {'c1': 0.1, 'c2': 0.3, 'w': 0.9, 'k': 5, 'p': 2}
2021-01-25 22:23:13,327 - pyswarms.single.local_best - INFO - Optimization finished | best cost: 2214.987433745578, best pos: [1.54928862e+00 7.75771975e-01 9.69402535e+01 4.47902015e-01
 1.12579608e-07 2.30707341e-06 1.01796647e-06]
2021-01-25 22:23:13,369 - pyswarms.single.local_best - INFO - Optimize for 500 iters with {'c1': 0.1, 'c2': 0.3, 'w': 0.9, 'k': 5, 'p': 2}
2021-01-25 22:23:42,613 - pyswarms.single.local_best - INFO - Optimization finished | best cost: 2193.0681391797034, best pos: [1.54331290e+00 7.46681379e-01 9.48818155e+01 4.73296884e-01
 1.09649686e-06 1.71254312e-06 1.35020983e-06]
2021-01-25 22:23:42,650 - pyswarms.single.local_best - INFO - Optimize for 500 iters with {'c1': 0.1, 'c2': 0.3, 'w': 0.9, 'k': 5, 'p': 2}
2021-01-25 22:24:11,026 - pyswarms.single.local_best - INFO - Optimization finished | best cost: 2191.1192033044204, best pos: [1.41400508e+00 7.32048585e-01 9.77746214e+01 4.79423803e-01
 1.94368843e-06 2.04248550e-06 1.27289055e-06]
2021-01-25 22:24:11,065 - pyswarms.single.local_best - INFO - Optimize for 500 iters with {'c1': 0.1, 'c2': 0.3, 'w': 0.9, 'k': 5, 'p': 2}
2021-01-25 22:24:39,442 - pyswarms.single.local_best - INFO - Optimization finished | best cost: 2166.8100375548106, best pos: [1.32514386e+00 6.09143288e-01 9.71858978e+01 6.43077148e-01
 1.25450227e-06 2.85687069e-08 1.09495171e-06]
2021-01-25 22:24:39,482 - pyswarms.single.local_best - INFO - Optimize for 500 iters with {'c1': 0.1, 'c2': 0.3, 'w': 0.9, 'k': 5, 'p': 2}
2021-01-25 22:25:06,804 - pyswarms.single.local_best - INFO - Optimization finished | best cost: 2111.765218631894, best pos: [1.33660564e+00 7.21010256e-01 9.91463103e+01 4.94631119e-01
 2.13685275e-06 2.23970426e-06 1.24009602e-06]
2021-01-25 22:25:06,848 - pyswarms.single.local_best - INFO - Optimize for 500 iters with {'c1': 0.1, 'c2': 0.3, 'w': 0.9, 'k': 5, 'p': 2}
2021-01-25 22:25:37,384 - pyswarms.single.local_best - INFO - Optimization finished | best cost: 2161.181035533913, best pos: [1.99283137e+00 1.12508944e+00 9.88910978e+01 2.22128816e-01
 1.54993002e-06 2.19471659e-06 1.53110575e-06]
2021-01-25 22:25:37,426 - pyswarms.single.local_best - INFO - Optimize for 500 iters with {'c1': 0.1, 'c2': 0.3, 'w': 0.9, 'k': 5, 'p': 2}
2021-01-25 22:26:05,500 - pyswarms.single.local_best - INFO - Optimization finished | best cost: 2170.9106163564, best pos: [1.56477662e+00 8.32868397e-01 9.79054592e+01 3.90306174e-01
 9.33653997e-07 2.18523414e-06 1.68537401e-06]
2021-01-25 22:26:05,534 - pyswarms.single.local_best - INFO - Optimize for 500 iters with {'c1': 0.1, 'c2': 0.3, 'w': 0.9, 'k': 5, 'p': 2}
2021-01-25 22:26:34,396 - pyswarms.single.local_best - INFO - Optimization finished | best cost: 2193.9605122799294, best pos: [1.76778236e+00 8.86933066e-01 9.73470860e+01 3.55309326e-01
 5.44460100e-07 1.33672359e-06 1.21375938e-06]
2021-01-25 22:26:34,435 - pyswarms.single.local_best - INFO - Optimize for 500 iters with {'c1': 0.1, 'c2': 0.3, 'w': 0.9, 'k': 5, 'p': 2}
2021-01-25 22:27:03,573 - pyswarms.single.local_best - INFO - Optimization finished | best cost: 2067.5706976994616, best pos: [1.57888774e+00 7.60365638e-01 9.62285459e+01 4.60863729e-01
 1.48342177e-06 1.69233971e-06 7.09666538e-07]
2021-01-25 22:27:03,622 - pyswarms.single.local_best - INFO - Optimize for 500 iters with {'c1': 0.1, 'c2': 0.3, 'w': 0.9, 'k': 5, 'p': 2}
2021-01-25 22:27:32,646 - pyswarms.single.local_best - INFO - Optimization finished | best cost: 2130.9349027302605, best pos: [1.52612274e+00 8.18946762e-01 9.73678411e+01 4.08281245e-01
 5.31117192e-07 7.43167074e-07 2.37504647e-06]
2021-01-25 22:27:32,689 - pyswarms.single.local_best - INFO - Optimize for 500 iters with {'c1': 0.1, 'c2': 0.3, 'w': 0.9, 'k': 5, 'p': 2}
2021-01-25 22:28:01,036 - pyswarms.single.local_best - INFO - Optimization finished | best cost: 2181.479962801516, best pos: [1.91577417e+00 9.55517536e-01 9.66328570e+01 3.09797655e-01
 6.21476679e-07 9.14211425e-07 1.38899972e-06]
2021-01-25 22:28:01,078 - pyswarms.single.local_best - INFO - Optimize for 500 iters with {'c1': 0.1, 'c2': 0.3, 'w': 0.9, 'k': 5, 'p': 2}
2021-01-25 22:28:29,867 - pyswarms.single.local_best - INFO - Optimization finished | best cost: 2200.228897254304, best pos: [1.60550602e+00 9.26211594e-01 1.00141611e+02 3.28043747e-01
 6.89737005e-07 2.08346704e-06 2.04066285e-06]
2021-01-25 22:28:29,909 - pyswarms.single.local_best - INFO - Optimize for 500 iters with {'c1': 0.1, 'c2': 0.3, 'w': 0.9, 'k': 5, 'p': 2}
2021-01-25 22:28:58,774 - pyswarms.single.local_best - INFO - Optimization finished | best cost: 2312.635765951929, best pos: [1.64478228e+00 8.52363061e-01 9.79172610e+01 3.70978686e-01
 3.34159241e-07 1.13215752e-06 2.00608898e-06]
2021-01-25 22:28:58,814 - pyswarms.single.local_best - INFO - Optimize for 500 iters with {'c1': 0.1, 'c2': 0.3, 'w': 0.9, 'k': 5, 'p': 2}
2021-01-25 22:29:27,968 - pyswarms.single.local_best - INFO - Optimization finished | best cost: 2225.2563221940563, best pos: [1.60057869e+00 8.81007776e-01 9.95825871e+01 3.53857634e-01
 2.24531327e-06 8.91388157e-07 1.73164946e-06]
2021-01-25 22:29:28,011 - pyswarms.single.local_best - INFO - Optimize for 500 iters with {'c1': 0.1, 'c2': 0.3, 'w': 0.9, 'k': 5, 'p': 2}
2021-01-25 22:29:55,886 - pyswarms.single.local_best - INFO - Optimization finished | best cost: 2341.9124213132563, best pos: [1.77979994e+00 9.47598967e-01 9.70965911e+01 3.12582818e-01
 7.27917083e-07 2.17253697e-06 1.72553363e-06]
2021-01-25 22:29:55,926 - pyswarms.single.local_best - INFO - Optimize for 500 iters with {'c1': 0.1, 'c2': 0.3, 'w': 0.9, 'k': 5, 'p': 2}
2021-01-25 22:30:23,792 - pyswarms.single.local_best - INFO - Optimization finished | best cost: 2157.5903910041834, best pos: [1.42783009e+00 7.40587416e-01 9.70536208e+01 4.77050248e-01
 5.36503870e-08 1.19179356e-06 2.23432908e-06]
2021-01-25 22:30:23,834 - pyswarms.single.local_best - INFO - Optimize for 500 iters with {'c1': 0.1, 'c2': 0.3, 'w': 0.9, 'k': 5, 'p': 2}
2021-01-25 22:30:52,662 - pyswarms.single.local_best - INFO - Optimization finished | best cost: 2135.29548642598, best pos: [1.58712278e+00 8.52728964e-01 9.78002778e+01 3.76639483e-01
 1.57637442e-06 6.04738419e-07 2.15477154e-06]
2021-01-25 22:30:52,707 - pyswarms.single.local_best - INFO - Optimize for 500 iters with {'c1': 0.1, 'c2': 0.3, 'w': 0.9, 'k': 5, 'p': 2}
2021-01-25 22:31:21,429 - pyswarms.single.local_best - INFO - Optimization finished | best cost: 2110.2454501617567, best pos: [1.37097284e+00 6.57173848e-01 9.70463752e+01 5.69820574e-01
 1.32597399e-06 9.73270486e-07 1.08617943e-06]
2021-01-25 22:31:21,470 - pyswarms.single.local_best - INFO - Optimize for 500 iters with {'c1': 0.1, 'c2': 0.3, 'w': 0.9, 'k': 5, 'p': 2}
2021-01-25 22:31:50,122 - pyswarms.single.local_best - INFO - Optimization finished | best cost: 2209.4575997794923, best pos: [1.91349431e+00 9.23936006e-01 9.70434527e+01 3.29843069e-01
 1.31115375e-06 9.64041108e-07 8.08206410e-07]
2021-01-25 22:31:50,171 - pyswarms.single.local_best - INFO - Optimize for 500 iters with {'c1': 0.1, 'c2': 0.3, 'w': 0.9, 'k': 5, 'p': 2}
2021-01-25 22:32:17,973 - pyswarms.single.local_best - INFO - Optimization finished | best cost: 2179.0533375723967, best pos: [1.60425793e+00 8.06150151e-01 9.72809610e+01 4.10876848e-01
 9.70252367e-07 2.23279982e-06 1.11435382e-06]
2021-01-25 22:32:18,015 - pyswarms.single.local_best - INFO - Optimize for 500 iters with {'c1': 0.1, 'c2': 0.3, 'w': 0.9, 'k': 5, 'p': 2}
2021-01-25 22:32:45,637 - pyswarms.single.local_best - INFO - Optimization finished | best cost: 2144.8598992848947, best pos: [1.73918256e+00 9.48762592e-01 9.75799841e+01 3.15224318e-01
 1.66902538e-06 1.53307811e-06 1.77274756e-06]
2021-01-25 22:32:45,680 - pyswarms.single.local_best - INFO - Optimize for 500 iters with {'c1': 0.1, 'c2': 0.3, 'w': 0.9, 'k': 5, 'p': 2}
2021-01-25 22:33:14,675 - pyswarms.single.local_best - INFO - Optimization finished | best cost: 2084.5180319758556, best pos: [1.97657345e+00 8.87090029e-01 9.56197136e+01 3.56535799e-01
 6.14410924e-07 8.74986809e-07 7.15807736e-07]
2021-01-25 22:33:14,715 - pyswarms.single.local_best - INFO - Optimize for 500 iters with {'c1': 0.1, 'c2': 0.3, 'w': 0.9, 'k': 5, 'p': 2}
2021-01-25 22:33:44,992 - pyswarms.single.local_best - INFO - Optimization finished | best cost: 2304.748153216317, best pos: [1.89866541e+00 8.13183750e-01 9.26380692e+01 4.16402928e-01
 6.84258719e-07 9.36567973e-07 1.01295425e-06]
2021-01-25 22:33:45,035 - pyswarms.single.local_best - INFO - Optimize for 500 iters with {'c1': 0.1, 'c2': 0.3, 'w': 0.9, 'k': 5, 'p': 2}
2021-01-25 22:34:12,424 - pyswarms.single.local_best - INFO - Optimization finished | best cost: 2146.841220813706, best pos: [1.26808270e+00 6.75234814e-01 9.88295865e+01 5.49744797e-01
 6.48582306e-07 2.22106622e-06 1.49098029e-06]
2021-01-25 22:34:12,465 - pyswarms.single.local_best - INFO - Optimize for 500 iters with {'c1': 0.1, 'c2': 0.3, 'w': 0.9, 'k': 5, 'p': 2}
2021-01-25 22:34:40,394 - pyswarms.single.local_best - INFO - Optimization finished | best cost: 2100.622979476981, best pos: [1.43285121e+00 7.33468746e-01 9.72653816e+01 4.84722114e-01
 6.62156214e-07 1.49914615e-06 1.68378030e-06]
2021-01-25 22:34:40,432 - pyswarms.single.local_best - INFO - Optimize for 500 iters with {'c1': 0.1, 'c2': 0.3, 'w': 0.9, 'k': 5, 'p': 2}
2021-01-25 22:35:09,013 - pyswarms.single.local_best - INFO - Optimization finished | best cost: 2099.2852073999493, best pos: [1.97633305e+00 1.01787099e+00 9.84824148e+01 2.63124569e-01
 5.37016386e-07 1.87063922e-06 1.31226279e-06]
2021-01-25 22:35:09,053 - pyswarms.single.local_best - INFO - Optimize for 500 iters with {'c1': 0.1, 'c2': 0.3, 'w': 0.9, 'k': 5, 'p': 2}
2021-01-25 22:35:38,077 - pyswarms.single.local_best - INFO - Optimization finished | best cost: 2179.3765686290676, best pos: [1.38121806e+00 6.90542943e-01 9.55316372e+01 5.36318307e-01
 6.00458646e-07 2.21767103e-06 1.49673178e-06]
2021-01-25 22:35:38,118 - pyswarms.single.local_best - INFO - Optimize for 500 iters with {'c1': 0.1, 'c2': 0.3, 'w': 0.9, 'k': 5, 'p': 2}
2021-01-25 22:36:06,563 - pyswarms.single.local_best - INFO - Optimization finished | best cost: 2207.869331043381, best pos: [1.71554539e+00 9.10042423e-01 9.78986381e+01 3.34766773e-01
 5.61720896e-07 1.16509149e-06 1.91472879e-06]
2021-01-25 22:36:06,605 - pyswarms.single.local_best - INFO - Optimize for 500 iters with {'c1': 0.1, 'c2': 0.3, 'w': 0.9, 'k': 5, 'p': 2}
2021-01-25 22:36:34,512 - pyswarms.single.local_best - INFO - Optimization finished | best cost: 2164.5755307494937, best pos: [1.25564058e+00 6.36571701e-01 9.66054885e+01 5.96724313e-01
 1.96026304e-06 2.00611613e-06 1.35578848e-06]
2021-01-25 22:36:34,555 - pyswarms.single.local_best - INFO - Optimize for 500 iters with {'c1': 0.1, 'c2': 0.3, 'w': 0.9, 'k': 5, 'p': 2}
2021-01-25 22:37:01,733 - pyswarms.single.local_best - INFO - Optimization finished | best cost: 2237.72874749314, best pos: [1.26922676e+00 6.89599595e-01 9.91438678e+01 5.31033763e-01
 2.69057408e-07 1.75530769e-06 2.16106208e-06]
2021-01-25 22:37:01,775 - pyswarms.single.local_best - INFO - Optimize for 500 iters with {'c1': 0.1, 'c2': 0.3, 'w': 0.9, 'k': 5, 'p': 2}
2021-01-25 22:37:29,842 - pyswarms.single.local_best - INFO - Optimization finished | best cost: 2086.1722421147197, best pos: [1.54344631e+00 6.67492034e-01 9.61626390e+01 5.61223358e-01
 6.22356815e-07 2.54860706e-07 8.27738301e-07]
2021-01-25 22:37:29,878 - pyswarms.single.local_best - INFO - Optimize for 500 iters with {'c1': 0.1, 'c2': 0.3, 'w': 0.9, 'k': 5, 'p': 2}
2021-01-25 22:37:57,219 - pyswarms.single.local_best - INFO - Optimization finished | best cost: 2153.8626265654025, best pos: [1.99367143e+00 1.01646650e+00 9.66529913e+01 2.70378699e-01
 7.81023191e-07 1.76475822e-06 1.41968826e-06]
2021-01-25 22:37:57,261 - pyswarms.single.local_best - INFO - Optimize for 500 iters with {'c1': 0.1, 'c2': 0.3, 'w': 0.9, 'k': 5, 'p': 2}
2021-01-25 22:38:26,610 - pyswarms.single.local_best - INFO - Optimization finished | best cost: 2156.3151936772438, best pos: [1.56169660e+00 7.07359871e-01 9.36779011e+01 5.20007495e-01
 1.20616818e-06 1.09063175e-06 1.11672621e-06]
2021-01-25 22:38:26,653 - pyswarms.single.local_best - INFO - Optimize for 500 iters with {'c1': 0.1, 'c2': 0.3, 'w': 0.9, 'k': 5, 'p': 2}
2021-01-25 22:38:56,196 - pyswarms.single.local_best - INFO - Optimization finished | best cost: 2085.1860422558857, best pos: [1.79351656e+00 8.98485856e-01 9.68323657e+01 3.45187495e-01
 1.36346596e-06 7.98268170e-07 1.32250951e-06]
2021-01-25 22:38:56,236 - pyswarms.single.local_best - INFO - Optimize for 500 iters with {'c1': 0.1, 'c2': 0.3, 'w': 0.9, 'k': 5, 'p': 2}
2021-01-25 22:39:25,363 - pyswarms.single.local_best - INFO - Optimization finished | best cost: 2184.94143822195, best pos: [1.42671838e+00 7.57510185e-01 9.85222854e+01 4.59424643e-01
 1.26512792e-06 1.78912551e-06 1.46370717e-06]
2021-01-25 22:39:25,399 - pyswarms.single.local_best - INFO - Optimize for 500 iters with {'c1': 0.1, 'c2': 0.3, 'w': 0.9, 'k': 5, 'p': 2}
2021-01-25 22:39:54,879 - pyswarms.single.local_best - INFO - Optimization finished | best cost: 2119.6237895563695, best pos: [1.52795447e+00 8.13417965e-01 9.84440992e+01 4.06671315e-01
 1.87355362e-06 9.43325589e-07 1.72127542e-06]
2021-01-25 22:39:54,917 - pyswarms.single.local_best - INFO - Optimize for 500 iters with {'c1': 0.1, 'c2': 0.3, 'w': 0.9, 'k': 5, 'p': 2}
2021-01-25 22:40:24,099 - pyswarms.single.local_best - INFO - Optimization finished | best cost: 2188.314825956655, best pos: [1.50312672e+00 7.11301881e-01 9.58937255e+01 5.03681745e-01
 1.12132218e-06 6.60461255e-07 1.49041967e-06]
2021-01-25 22:40:24,141 - pyswarms.single.local_best - INFO - Optimize for 500 iters with {'c1': 0.1, 'c2': 0.3, 'w': 0.9, 'k': 5, 'p': 2}
2021-01-25 22:40:52,538 - pyswarms.single.local_best - INFO - Optimization finished | best cost: 2102.381559425047, best pos: [1.77873396e+00 9.19723212e-01 9.76408054e+01 3.28997256e-01
 7.93788493e-07 9.40373282e-07 1.62693317e-06]
2021-01-25 22:40:52,575 - pyswarms.single.local_best - INFO - Optimize for 500 iters with {'c1': 0.1, 'c2': 0.3, 'w': 0.9, 'k': 5, 'p': 2}
2021-01-25 22:41:21,555 - pyswarms.single.local_best - INFO - Optimization finished | best cost: 2221.770729936594, best pos: [1.79582365e+00 8.20832300e-01 9.24966530e+01 4.11773374e-01
 7.64557245e-08 1.37518405e-06 1.60265617e-06]
2021-01-25 22:41:21,597 - pyswarms.single.local_best - INFO - Optimize for 500 iters with {'c1': 0.1, 'c2': 0.3, 'w': 0.9, 'k': 5, 'p': 2}
2021-01-25 22:41:50,358 - pyswarms.single.local_best - INFO - Optimization finished | best cost: 2142.68048795134, best pos: [1.75835189e+00 8.63032117e-01 9.49112689e+01 3.73097150e-01
 1.74167299e-07 9.06293946e-07 1.89419642e-06]
2021-01-25 22:41:50,399 - pyswarms.single.local_best - INFO - Optimize for 500 iters with {'c1': 0.1, 'c2': 0.3, 'w': 0.9, 'k': 5, 'p': 2}
2021-01-25 22:42:18,701 - pyswarms.single.local_best - INFO - Optimization finished | best cost: 2116.0038248876153, best pos: [1.42730472e+00 8.22002868e-01 9.91001266e+01 4.03824642e-01
 2.27487813e-06 1.63790000e-06 2.23030280e-06]
2021-01-25 22:42:18,737 - pyswarms.single.local_best - INFO - Optimize for 500 iters with {'c1': 0.1, 'c2': 0.3, 'w': 0.9, 'k': 5, 'p': 2}
2021-01-25 22:42:47,778 - pyswarms.single.local_best - INFO - Optimization finished | best cost: 2137.3386599199703, best pos: [1.84220927e+00 9.76704842e-01 9.62508196e+01 2.99363729e-01
 1.44395493e-06 1.64132859e-06 1.68972730e-06]
2021-01-25 22:42:47,819 - pyswarms.single.local_best - INFO - Optimize for 500 iters with {'c1': 0.1, 'c2': 0.3, 'w': 0.9, 'k': 5, 'p': 2}
2021-01-25 22:43:16,975 - pyswarms.single.local_best - INFO - Optimization finished | best cost: 2261.631868696401, best pos: [1.79744982e+00 7.58726070e-01 9.06657816e+01 4.75374561e-01
 1.03464535e-06 9.04800417e-08 1.59321579e-06]
2021-01-25 22:43:17,017 - pyswarms.single.local_best - INFO - Optimize for 500 iters with {'c1': 0.1, 'c2': 0.3, 'w': 0.9, 'k': 5, 'p': 2}
2021-01-25 22:43:45,425 - pyswarms.single.local_best - INFO - Optimization finished | best cost: 2167.235137783071, best pos: [1.59646376e+00 8.04213765e-01 9.72613945e+01 4.17587767e-01
 1.18189757e-06 1.26449809e-06 1.27452182e-06]
2021-01-25 22:43:45,466 - pyswarms.single.local_best - INFO - Optimize for 500 iters with {'c1': 0.1, 'c2': 0.3, 'w': 0.9, 'k': 5, 'p': 2}
2021-01-25 22:44:14,533 - pyswarms.single.local_best - INFO - Optimization finished | best cost: 2058.317010745631, best pos: [1.27651321e+00 6.30064345e-01 9.72855729e+01 6.07775844e-01
 1.68632078e-06 8.84641858e-07 1.28121229e-06]
2021-01-25 22:44:14,575 - pyswarms.single.local_best - INFO - Optimize for 500 iters with {'c1': 0.1, 'c2': 0.3, 'w': 0.9, 'k': 5, 'p': 2}
2021-01-25 22:44:42,633 - pyswarms.single.local_best - INFO - Optimization finished | best cost: 2199.5400340906917, best pos: [1.35862581e+00 6.87132128e-01 9.45324974e+01 5.49632375e-01
 2.19905711e-06 1.90665398e-06 1.41110813e-06]
2021-01-25 22:44:42,675 - pyswarms.single.local_best - INFO - Optimize for 500 iters with {'c1': 0.1, 'c2': 0.3, 'w': 0.9, 'k': 5, 'p': 2}
2021-01-25 22:45:10,917 - pyswarms.single.local_best - INFO - Optimization finished | best cost: 2073.753742765151, best pos: [1.68589210e+00 9.02179894e-01 9.80731948e+01 3.47049257e-01
 1.03509242e-06 5.80409264e-07 1.79304118e-06]
2021-01-25 22:45:10,958 - pyswarms.single.local_best - INFO - Optimize for 500 iters with {'c1': 0.1, 'c2': 0.3, 'w': 0.9, 'k': 5, 'p': 2}
2021-01-25 22:45:39,333 - pyswarms.single.local_best - INFO - Optimization finished | best cost: 2144.4129790073493, best pos: [1.47757998e+00 7.24253413e-01 9.69558895e+01 4.92774930e-01
 1.93059861e-06 7.77580045e-10 1.51486152e-06]
2021-01-25 22:45:39,376 - pyswarms.single.local_best - INFO - Optimize for 500 iters with {'c1': 0.1, 'c2': 0.3, 'w': 0.9, 'k': 5, 'p': 2}
2021-01-25 22:46:07,298 - pyswarms.single.local_best - INFO - Optimization finished | best cost: 2127.9283988430598, best pos: [1.58103091e+00 8.36812730e-01 9.79618845e+01 3.87138516e-01
 6.67512096e-07 9.09408619e-07 2.11258802e-06]
2021-01-25 22:46:07,338 - pyswarms.single.local_best - INFO - Optimize for 500 iters with {'c1': 0.1, 'c2': 0.3, 'w': 0.9, 'k': 5, 'p': 2}
2021-01-25 22:46:35,268 - pyswarms.single.local_best - INFO - Optimization finished | best cost: 2143.937288510992, best pos: [1.78787493e+00 9.33787344e-01 9.61039256e+01 3.25856135e-01
 2.01294240e-06 2.17880385e-06 1.25701181e-06]
2021-01-25 22:46:35,312 - pyswarms.single.local_best - INFO - Optimize for 500 iters with {'c1': 0.1, 'c2': 0.3, 'w': 0.9, 'k': 5, 'p': 2}
2021-01-25 22:47:04,959 - pyswarms.single.local_best - INFO - Optimization finished | best cost: 2094.9027751842095, best pos: [1.56851767e+00 8.02420740e-01 9.80375720e+01 4.17168353e-01
 6.52431352e-07 1.72293028e-06 1.29917306e-06]
2021-01-25 22:47:05,000 - pyswarms.single.local_best - INFO - Optimize for 500 iters with {'c1': 0.1, 'c2': 0.3, 'w': 0.9, 'k': 5, 'p': 2}
2021-01-25 22:47:32,999 - pyswarms.single.local_best - INFO - Optimization finished | best cost: 2321.063819194841, best pos: [1.49509112e+00 7.19071502e-01 9.44173365e+01 5.00970882e-01
 1.82713812e-06 1.62625571e-06 1.37406186e-06]
2021-01-25 22:47:33,043 - pyswarms.single.local_best - INFO - Optimize for 500 iters with {'c1': 0.1, 'c2': 0.3, 'w': 0.9, 'k': 5, 'p': 2}
2021-01-25 22:48:02,750 - pyswarms.single.local_best - INFO - Optimization finished | best cost: 2301.857936221582, best pos: [1.87674003e+00 8.16221844e-01 9.26311916e+01 4.21468491e-01
 5.69107190e-07 6.20083927e-07 1.11256664e-06]
2021-01-25 22:48:02,787 - pyswarms.single.local_best - INFO - Optimize for 500 iters with {'c1': 0.1, 'c2': 0.3, 'w': 0.9, 'k': 5, 'p': 2}
2021-01-25 22:48:32,640 - pyswarms.single.local_best - INFO - Optimization finished | best cost: 2131.643983347486, best pos: [1.54996622e+00 7.80240370e-01 9.60327182e+01 4.47058141e-01
 1.75411220e-06 7.44750770e-07 1.43242373e-06]
2021-01-25 22:48:32,682 - pyswarms.single.local_best - INFO - Optimize for 500 iters with {'c1': 0.1, 'c2': 0.3, 'w': 0.9, 'k': 5, 'p': 2}
2021-01-25 22:49:00,942 - pyswarms.single.local_best - INFO - Optimization finished | best cost: 2167.4681956978698, best pos: [1.68278996e+00 8.06678227e-01 9.58426679e+01 4.16193901e-01
 6.25330366e-07 9.51554598e-07 1.35110678e-06]
2021-01-25 22:49:00,984 - pyswarms.single.local_best - INFO - Optimize for 500 iters with {'c1': 0.1, 'c2': 0.3, 'w': 0.9, 'k': 5, 'p': 2}
2021-01-25 22:49:30,552 - pyswarms.single.local_best - INFO - Optimization finished | best cost: 2150.212031120692, best pos: [1.30821727e+00 6.74147173e-01 9.66977942e+01 5.51253183e-01
 1.18829127e-06 8.58011845e-07 2.24127179e-06]
2021-01-25 22:49:30,596 - pyswarms.single.local_best - INFO - Optimize for 500 iters with {'c1': 0.1, 'c2': 0.3, 'w': 0.9, 'k': 5, 'p': 2}
2021-01-25 22:49:58,595 - pyswarms.single.local_best - INFO - Optimization finished | best cost: 2160.224983643592, best pos: [1.43189490e+00 7.48574150e-01 1.00257565e+02 4.67451938e-01
 9.38047162e-07 1.49171432e-06 1.05299144e-06]
2021-01-25 22:49:58,637 - pyswarms.single.local_best - INFO - Optimize for 500 iters with {'c1': 0.1, 'c2': 0.3, 'w': 0.9, 'k': 5, 'p': 2}
2021-01-25 22:50:27,855 - pyswarms.single.local_best - INFO - Optimization finished | best cost: 2197.961513369447, best pos: [1.73352936e+00 9.45788020e-01 1.00441497e+02 3.09306270e-01
 1.50160537e-06 1.75416129e-06 1.26895350e-06]
2021-01-25 22:50:27,897 - pyswarms.single.local_best - INFO - Optimize for 500 iters with {'c1': 0.1, 'c2': 0.3, 'w': 0.9, 'k': 5, 'p': 2}
2021-01-25 22:50:56,616 - pyswarms.single.local_best - INFO - Optimization finished | best cost: 2167.216818103797, best pos: [1.78237059e+00 8.19521864e-01 9.41512635e+01 4.17163640e-01
 2.00212958e-06 6.20168499e-07 7.96042120e-07]
2021-01-25 22:50:56,656 - pyswarms.single.local_best - INFO - Optimize for 500 iters with {'c1': 0.1, 'c2': 0.3, 'w': 0.9, 'k': 5, 'p': 2}
2021-01-25 22:51:25,715 - pyswarms.single.local_best - INFO - Optimization finished | best cost: 2079.1150857861244, best pos: [1.50485176e+00 7.74519918e-01 9.70711543e+01 4.47263706e-01
 1.34312884e-06 1.52130482e-06 1.40238089e-06]
2021-01-25 22:51:25,758 - pyswarms.single.local_best - INFO - Optimize for 500 iters with {'c1': 0.1, 'c2': 0.3, 'w': 0.9, 'k': 5, 'p': 2}
2021-01-25 22:51:54,991 - pyswarms.single.local_best - INFO - Optimization finished | best cost: 2152.4705764735936, best pos: [1.73754069e+00 8.45623447e-01 9.53782694e+01 3.82270428e-01
 1.50910216e-06 1.66230511e-06 1.22738408e-06]
2021-01-25 22:51:55,034 - pyswarms.single.local_best - INFO - Optimize for 500 iters with {'c1': 0.1, 'c2': 0.3, 'w': 0.9, 'k': 5, 'p': 2}
2021-01-25 22:52:23,730 - pyswarms.single.local_best - INFO - Optimization finished | best cost: 2138.1916774610545, best pos: [1.78268717e+00 9.92439898e-01 9.73393248e+01 2.91097194e-01
 2.01694243e-06 1.40645364e-06 1.93805714e-06]
2021-01-25 22:52:23,777 - pyswarms.single.local_best - INFO - Optimize for 500 iters with {'c1': 0.1, 'c2': 0.3, 'w': 0.9, 'k': 5, 'p': 2}
2021-01-25 22:52:53,088 - pyswarms.single.local_best - INFO - Optimization finished | best cost: 2241.970645977378, best pos: [1.44175005e+00 7.09320021e-01 9.71901143e+01 4.34096238e-01
 2.01439688e-06 1.90270914e-06 3.82282480e-06]
2021-01-25 22:52:53,130 - pyswarms.single.local_best - INFO - Optimize for 500 iters with {'c1': 0.1, 'c2': 0.3, 'w': 0.9, 'k': 5, 'p': 2}
2021-01-25 22:53:21,359 - pyswarms.single.local_best - INFO - Optimization finished | best cost: 2143.2665857335414, best pos: [1.54923295e+00 7.11837418e-01 9.58484354e+01 4.33292749e-01
 1.97329047e-06 2.80395349e-06 2.54443763e-06]
2021-01-25 22:53:21,401 - pyswarms.single.local_best - INFO - Optimize for 500 iters with {'c1': 0.1, 'c2': 0.3, 'w': 0.9, 'k': 5, 'p': 2}
2021-01-25 22:53:49,908 - pyswarms.single.local_best - INFO - Optimization finished | best cost: 2146.833711796443, best pos: [1.34028943e+00 6.63965768e-01 9.81285333e+01 4.83134483e-01
 3.12826422e-06 3.97730168e-07 3.98267462e-06]
2021-01-25 22:53:49,953 - pyswarms.single.local_best - INFO - Optimize for 500 iters with {'c1': 0.1, 'c2': 0.3, 'w': 0.9, 'k': 5, 'p': 2}
2021-01-25 22:54:17,888 - pyswarms.single.local_best - INFO - Optimization finished | best cost: 2237.8521084253102, best pos: [1.47389649e+00 7.10587613e-01 9.61678245e+01 4.38095792e-01
 3.21688634e-07 4.09835952e-06 3.32516621e-06]
2021-01-25 22:54:17,930 - pyswarms.single.local_best - INFO - Optimize for 500 iters with {'c1': 0.1, 'c2': 0.3, 'w': 0.9, 'k': 5, 'p': 2}
2021-01-25 22:54:46,172 - pyswarms.single.local_best - INFO - Optimization finished | best cost: 2248.874507745045, best pos: [1.84081033e+00 7.77656560e-01 9.14190803e+01 3.85675368e-01
 3.68883520e-06 7.34982817e-07 3.00572453e-06]
2021-01-25 22:54:46,215 - pyswarms.single.local_best - INFO - Optimize for 500 iters with {'c1': 0.1, 'c2': 0.3, 'w': 0.9, 'k': 5, 'p': 2}
2021-01-25 22:55:14,117 - pyswarms.single.local_best - INFO - Optimization finished | best cost: 2144.1333821975754, best pos: [1.33314235e+00 6.77646660e-01 9.78258855e+01 4.70939449e-01
 4.97939195e-07 3.89956613e-06 3.98455591e-06]
2021-01-25 22:55:14,164 - pyswarms.single.local_best - INFO - Optimize for 500 iters with {'c1': 0.1, 'c2': 0.3, 'w': 0.9, 'k': 5, 'p': 2}
2021-01-25 22:55:43,175 - pyswarms.single.local_best - INFO - Optimization finished | best cost: 2126.804240854089, best pos: [1.58979318e+00 8.67808897e-01 9.87467181e+01 3.17925532e-01
 2.07205246e-06 2.18506196e-06 4.01218726e-06]
2021-01-25 22:55:43,218 - pyswarms.single.local_best - INFO - Optimize for 500 iters with {'c1': 0.1, 'c2': 0.3, 'w': 0.9, 'k': 5, 'p': 2}
2021-01-25 22:56:11,310 - pyswarms.single.local_best - INFO - Optimization finished | best cost: 2259.0179049524213, best pos: [1.12584661e+00 5.45932435e-01 9.80699879e+01 6.52227905e-01
 3.52692242e-06 2.58394086e-06 2.30083374e-06]
2021-01-25 22:56:11,353 - pyswarms.single.local_best - INFO - Optimize for 500 iters with {'c1': 0.1, 'c2': 0.3, 'w': 0.9, 'k': 5, 'p': 2}
2021-01-25 22:56:40,168 - pyswarms.single.local_best - INFO - Optimization finished | best cost: 2195.581086287512, best pos: [1.25929541e+00 5.37830038e-01 9.62893644e+01 6.44469170e-01
 2.02486456e-06 1.78311698e-06 2.41038095e-06]
2021-01-25 22:56:40,210 - pyswarms.single.local_best - INFO - Optimize for 500 iters with {'c1': 0.1, 'c2': 0.3, 'w': 0.9, 'k': 5, 'p': 2}
2021-01-25 22:57:07,406 - pyswarms.single.local_best - INFO - Optimization finished | best cost: 2135.608318452508, best pos: [1.74457721e+00 9.39379794e-01 1.00192245e+02 2.55971800e-01
 1.88828381e-06 2.34298404e-06 4.16337615e-06]
2021-01-25 22:57:07,447 - pyswarms.single.local_best - INFO - Optimize for 500 iters with {'c1': 0.1, 'c2': 0.3, 'w': 0.9, 'k': 5, 'p': 2}
2021-01-25 22:57:37,055 - pyswarms.single.local_best - INFO - Optimization finished | best cost: 2202.6955387982916, best pos: [1.35629734e+00 6.08134038e-01 9.60962865e+01 5.51389158e-01
 2.37217309e-06 2.25280957e-06 2.35398414e-06]
2021-01-25 22:57:37,094 - pyswarms.single.local_best - INFO - Optimize for 500 iters with {'c1': 0.1, 'c2': 0.3, 'w': 0.9, 'k': 5, 'p': 2}
2021-01-25 22:58:04,168 - pyswarms.single.local_best - INFO - Optimization finished | best cost: 2166.366495521407, best pos: [1.67952397e+00 7.80562847e-01 9.55140133e+01 3.75105036e-01
 2.45577056e-06 1.80187725e-06 2.75982987e-06]
2021-01-25 22:58:04,212 - pyswarms.single.local_best - INFO - Optimize for 500 iters with {'c1': 0.1, 'c2': 0.3, 'w': 0.9, 'k': 5, 'p': 2}
2021-01-25 22:58:32,003 - pyswarms.single.local_best - INFO - Optimization finished | best cost: 2110.860839151015, best pos: [1.88107752e+00 8.53953140e-01 9.59454680e+01 3.13133501e-01
 7.61960576e-07 1.85793975e-06 2.62418513e-06]
2021-01-25 22:58:32,045 - pyswarms.single.local_best - INFO - Optimize for 500 iters with {'c1': 0.1, 'c2': 0.3, 'w': 0.9, 'k': 5, 'p': 2}
2021-01-25 22:59:00,744 - pyswarms.single.local_best - INFO - Optimization finished | best cost: 2222.751216894275, best pos: [1.83117276e+00 9.98238050e-01 1.00369971e+02 2.25445946e-01
 2.48184743e-06 2.80933526e-06 3.85488624e-06]
2021-01-25 22:59:00,786 - pyswarms.single.local_best - INFO - Optimize for 500 iters with {'c1': 0.1, 'c2': 0.3, 'w': 0.9, 'k': 5, 'p': 2}
2021-01-25 22:59:29,213 - pyswarms.single.local_best - INFO - Optimization finished | best cost: 2194.0945871388426, best pos: [1.64930471e+00 8.33972807e-01 9.71845064e+01 3.29651545e-01
 1.83227847e-06 2.77852819e-06 3.74662039e-06]
2021-01-25 22:59:29,258 - pyswarms.single.local_best - INFO - Optimize for 500 iters with {'c1': 0.1, 'c2': 0.3, 'w': 0.9, 'k': 5, 'p': 2}
2021-01-25 22:59:56,688 - pyswarms.single.local_best - INFO - Optimization finished | best cost: 2194.200119346875, best pos: [1.94167407e+00 8.00919386e-01 9.63310497e+01 3.53939534e-01
 3.86773930e-06 3.96415048e-07 8.58493911e-07]
2021-01-25 22:59:56,730 - pyswarms.single.local_best - INFO - Optimize for 500 iters with {'c1': 0.1, 'c2': 0.3, 'w': 0.9, 'k': 5, 'p': 2}
2021-01-25 23:00:25,598 - pyswarms.single.local_best - INFO - Optimization finished | best cost: 2250.988487645637, best pos: [1.57111603e+00 7.89891409e-01 9.70581531e+01 3.63875730e-01
 2.00194495e-06 3.89026930e-06 3.46719671e-06]
2021-01-25 23:00:25,641 - pyswarms.single.local_best - INFO - Optimize for 500 iters with {'c1': 0.1, 'c2': 0.3, 'w': 0.9, 'k': 5, 'p': 2}
2021-01-25 23:00:53,868 - pyswarms.single.local_best - INFO - Optimization finished | best cost: 2021.4949919921628, best pos: [1.60373638e+00 7.96421290e-01 9.69504294e+01 3.58286346e-01
 1.65488591e-06 2.74596618e-06 3.66719799e-06]
2021-01-25 23:00:53,902 - pyswarms.single.local_best - INFO - Optimize for 500 iters with {'c1': 0.1, 'c2': 0.3, 'w': 0.9, 'k': 5, 'p': 2}
2021-01-25 23:01:22,892 - pyswarms.single.local_best - INFO - Optimization finished | best cost: 2194.3905525985747, best pos: [1.41343938e+00 6.87077612e-01 9.84459665e+01 4.51278779e-01
 2.04514520e-06 3.02159404e-06 2.70279384e-06]
2021-01-25 23:01:22,938 - pyswarms.single.local_best - INFO - Optimize for 500 iters with {'c1': 0.1, 'c2': 0.3, 'w': 0.9, 'k': 5, 'p': 2}
2021-01-25 23:01:51,599 - pyswarms.single.local_best - INFO - Optimization finished | best cost: 2128.3565496465067, best pos: [1.37873515e+00 6.90536889e-01 9.83618801e+01 4.46262882e-01
 2.04551540e-06 1.61792429e-06 4.35568889e-06]
2021-01-25 23:01:51,641 - pyswarms.single.local_best - INFO - Optimize for 500 iters with {'c1': 0.1, 'c2': 0.3, 'w': 0.9, 'k': 5, 'p': 2}
2021-01-25 23:02:19,599 - pyswarms.single.local_best - INFO - Optimization finished | best cost: 2210.688116802398, best pos: [1.70914176e+00 7.22502771e-01 9.41372358e+01 4.24594101e-01
 1.87851190e-06 3.03831202e-06 1.62776268e-06]
2021-01-25 23:02:19,637 - pyswarms.single.local_best - INFO - Optimize for 500 iters with {'c1': 0.1, 'c2': 0.3, 'w': 0.9, 'k': 5, 'p': 2}
2021-01-25 23:02:47,842 - pyswarms.single.local_best - INFO - Optimization finished | best cost: 2220.3628658724197, best pos: [1.44006270e+00 6.71614275e-01 9.65986408e+01 4.74184898e-01
 6.32559529e-07 1.53452577e-06 3.55509346e-06]
2021-01-25 23:02:47,879 - pyswarms.single.local_best - INFO - Optimize for 500 iters with {'c1': 0.1, 'c2': 0.3, 'w': 0.9, 'k': 5, 'p': 2}
2021-01-25 23:03:16,271 - pyswarms.single.local_best - INFO - Optimization finished | best cost: 2085.32876794273, best pos: [1.59832816e+00 7.81715097e-01 9.64419829e+01 3.69291587e-01
 2.22138939e-06 3.80012406e-06 3.10939829e-06]
2021-01-25 23:03:16,310 - pyswarms.single.local_best - INFO - Optimize for 500 iters with {'c1': 0.1, 'c2': 0.3, 'w': 0.9, 'k': 5, 'p': 2}
2021-01-25 23:03:44,696 - pyswarms.single.local_best - INFO - Optimization finished | best cost: 2194.6280598801695, best pos: [1.64864138e+00 7.60663863e-01 9.62281765e+01 3.86470555e-01
 2.54285514e-06 3.53440437e-06 1.95429054e-06]
2021-01-25 23:03:44,738 - pyswarms.single.local_best - INFO - Optimize for 500 iters with {'c1': 0.1, 'c2': 0.3, 'w': 0.9, 'k': 5, 'p': 2}
2021-01-25 23:04:13,422 - pyswarms.single.local_best - INFO - Optimization finished | best cost: 2121.653712458225, best pos: [1.60626751e+00 8.26501228e-01 9.90753413e+01 3.26739781e-01
 2.30678374e-06 2.60526042e-06 3.76407845e-06]
2021-01-25 23:04:13,460 - pyswarms.single.local_best - INFO - Optimize for 500 iters with {'c1': 0.1, 'c2': 0.3, 'w': 0.9, 'k': 5, 'p': 2}
2021-01-25 23:04:42,596 - pyswarms.single.local_best - INFO - Optimization finished | best cost: 2083.8393015176475, best pos: [1.52467161e+00 7.19991170e-01 9.70064500e+01 4.20661263e-01
 2.81571603e-06 6.93704296e-07 3.26241009e-06]
2021-01-25 23:04:42,638 - pyswarms.single.local_best - INFO - Optimize for 500 iters with {'c1': 0.1, 'c2': 0.3, 'w': 0.9, 'k': 5, 'p': 2}
2021-01-25 23:05:11,346 - pyswarms.single.local_best - INFO - Optimization finished | best cost: 2243.9790159782865, best pos: [1.79199105e+00 7.44340827e-01 9.39248486e+01 4.02766860e-01
 1.46065206e-06 1.11169956e-06 2.37426316e-06]
2021-01-25 23:05:11,389 - pyswarms.single.local_best - INFO - Optimize for 500 iters with {'c1': 0.1, 'c2': 0.3, 'w': 0.9, 'k': 5, 'p': 2}
2021-01-25 23:05:40,011 - pyswarms.single.local_best - INFO - Optimization finished | best cost: 2185.690485880405, best pos: [1.31124181e+00 6.63188052e-01 9.77717401e+01 4.77322874e-01
 2.86294597e-06 2.79961777e-06 4.49590421e-06]
2021-01-25 23:05:40,053 - pyswarms.single.local_best - INFO - Optimize for 500 iters with {'c1': 0.1, 'c2': 0.3, 'w': 0.9, 'k': 5, 'p': 2}
2021-01-25 23:06:09,221 - pyswarms.single.local_best - INFO - Optimization finished | best cost: 2270.606517746894, best pos: [1.32537909e+00 5.94586483e-01 9.51009504e+01 5.71747288e-01
 2.60461902e-06 2.50220689e-06 2.83707531e-06]
2021-01-25 23:06:09,262 - pyswarms.single.local_best - INFO - Optimize for 500 iters with {'c1': 0.1, 'c2': 0.3, 'w': 0.9, 'k': 5, 'p': 2}
2021-01-25 23:06:38,274 - pyswarms.single.local_best - INFO - Optimization finished | best cost: 2154.2037518883617, best pos: [1.58954148e+00 7.17963814e-01 9.59072183e+01 4.28067168e-01
 2.01666063e-06 1.29748434e-06 2.67010523e-06]
2021-01-25 23:06:38,316 - pyswarms.single.local_best - INFO - Optimize for 500 iters with {'c1': 0.1, 'c2': 0.3, 'w': 0.9, 'k': 5, 'p': 2}
2021-01-25 23:07:07,218 - pyswarms.single.local_best - INFO - Optimization finished | best cost: 2051.2206887405055, best pos: [1.50222628e+00 6.79532014e-01 9.72109350e+01 4.55910742e-01
 4.05471243e-08 2.26849895e-06 2.81835669e-06]
2021-01-25 23:07:07,257 - pyswarms.single.local_best - INFO - Optimize for 500 iters with {'c1': 0.1, 'c2': 0.3, 'w': 0.9, 'k': 5, 'p': 2}
2021-01-25 23:07:35,742 - pyswarms.single.local_best - INFO - Optimization finished | best cost: 2218.7778302877155, best pos: [1.92265147e+00 7.11773943e-01 9.32262404e+01 4.40132652e-01
 1.33502613e-06 6.03924516e-07 1.20029566e-06]
2021-01-25 23:07:35,779 - pyswarms.single.local_best - INFO - Optimize for 500 iters with {'c1': 0.1, 'c2': 0.3, 'w': 0.9, 'k': 5, 'p': 2}
2021-01-25 23:08:04,112 - pyswarms.single.local_best - INFO - Optimization finished | best cost: 2140.7208325961888, best pos: [1.32078898e+00 5.41593507e-01 9.61046070e+01 6.52918884e-01
 6.34422389e-07 1.47773851e-06 1.69773247e-06]
2021-01-25 23:08:04,154 - pyswarms.single.local_best - INFO - Optimize for 500 iters with {'c1': 0.1, 'c2': 0.3, 'w': 0.9, 'k': 5, 'p': 2}
2021-01-25 23:08:31,535 - pyswarms.single.local_best - INFO - Optimization finished | best cost: 2269.2483164757023, best pos: [1.56547286e+00 7.44816841e-01 9.69552850e+01 3.96498551e-01
 2.75092273e-06 1.21873044e-06 3.31822524e-06]
2021-01-25 23:08:31,575 - pyswarms.single.local_best - INFO - Optimize for 500 iters with {'c1': 0.1, 'c2': 0.3, 'w': 0.9, 'k': 5, 'p': 2}
2021-01-25 23:08:58,518 - pyswarms.single.local_best - INFO - Optimization finished | best cost: 2170.620710369751, best pos: [1.86844530e+00 1.02853320e+00 1.01231372e+02 2.07610645e-01
 1.73334070e-06 2.84243755e-06 4.12176508e-06]
2021-01-25 23:08:58,559 - pyswarms.single.local_best - INFO - Optimize for 500 iters with {'c1': 0.1, 'c2': 0.3, 'w': 0.9, 'k': 5, 'p': 2}
2021-01-25 23:09:26,970 - pyswarms.single.local_best - INFO - Optimization finished | best cost: 2054.6624311362802, best pos: [1.86960189e+00 8.48084763e-01 9.58676700e+01 3.15356043e-01
 1.12289108e-06 1.79813906e-06 2.64147479e-06]
2021-01-25 23:09:27,014 - pyswarms.single.local_best - INFO - Optimize for 500 iters with {'c1': 0.1, 'c2': 0.3, 'w': 0.9, 'k': 5, 'p': 2}
2021-01-25 23:09:55,334 - pyswarms.single.local_best - INFO - Optimization finished | best cost: 2315.383799074835, best pos: [1.15052772e+00 5.74109741e-01 9.82577871e+01 5.99631971e-01
 3.33370641e-06 2.78286602e-06 3.45913819e-06]
2021-01-25 23:09:55,376 - pyswarms.single.local_best - INFO - Optimize for 500 iters with {'c1': 0.1, 'c2': 0.3, 'w': 0.9, 'k': 5, 'p': 2}
2021-01-25 23:10:23,093 - pyswarms.single.local_best - INFO - Optimization finished | best cost: 2190.8401141233676, best pos: [1.98725651e+00 9.35841626e-01 9.48995485e+01 2.78267465e-01
 2.14175331e-06 7.07223925e-07 2.54720089e-06]
2021-01-25 23:10:23,133 - pyswarms.single.local_best - INFO - Optimize for 500 iters with {'c1': 0.1, 'c2': 0.3, 'w': 0.9, 'k': 5, 'p': 2}
2021-01-25 23:10:52,302 - pyswarms.single.local_best - INFO - Optimization finished | best cost: 2066.8732232846355, best pos: [1.14684208e+00 5.93419052e-01 9.94976321e+01 5.65006551e-01
 2.81802400e-06 2.48918724e-06 4.49629442e-06]
2021-01-25 23:10:52,353 - pyswarms.single.local_best - INFO - Optimize for 500 iters with {'c1': 0.1, 'c2': 0.3, 'w': 0.9, 'k': 5, 'p': 2}
2021-01-25 23:11:20,591 - pyswarms.single.local_best - INFO - Optimization finished | best cost: 2044.5383516770464, best pos: [1.74359582e+00 7.59611305e-01 9.57631411e+01 3.87283162e-01
 3.46544518e-06 2.03789337e-06 1.36724082e-06]
2021-01-25 23:11:20,634 - pyswarms.single.local_best - INFO - Optimize for 500 iters with {'c1': 0.1, 'c2': 0.3, 'w': 0.9, 'k': 5, 'p': 2}
2021-01-25 23:11:49,132 - pyswarms.single.local_best - INFO - Optimization finished | best cost: 2199.636344027601, best pos: [1.15902712e+00 5.42079869e-01 9.48983348e+01 6.57224727e-01
 3.15548470e-06 2.56143541e-06 4.05545686e-06]
2021-01-25 23:11:49,173 - pyswarms.single.local_best - INFO - Optimize for 500 iters with {'c1': 0.1, 'c2': 0.3, 'w': 0.9, 'k': 5, 'p': 2}
2021-01-25 23:12:16,528 - pyswarms.single.local_best - INFO - Optimization finished | best cost: 2222.908921475471, best pos: [1.79968810e+00 9.70618232e-01 9.77282605e+01 2.48391410e-01
 2.34234746e-06 2.90202939e-06 4.34974836e-06]
2021-01-25 23:12:16,570 - pyswarms.single.local_best - INFO - Optimize for 500 iters with {'c1': 0.1, 'c2': 0.3, 'w': 0.9, 'k': 5, 'p': 2}
2021-01-25 23:12:44,655 - pyswarms.single.local_best - INFO - Optimization finished | best cost: 2199.676527856188, best pos: [1.68212690e+00 7.23522931e-01 9.53854356e+01 4.21014179e-01
 1.38061382e-07 3.44249921e-06 1.75687754e-06]
2021-01-25 23:12:44,694 - pyswarms.single.local_best - INFO - Optimize for 500 iters with {'c1': 0.1, 'c2': 0.3, 'w': 0.9, 'k': 5, 'p': 2}
2021-01-25 23:13:14,066 - pyswarms.single.local_best - INFO - Optimization finished | best cost: 2073.2478685285696, best pos: [1.62900444e+00 7.37878026e-01 9.50078834e+01 4.12020818e-01
 2.13195756e-06 2.80412980e-06 2.33217548e-06]
2021-01-25 23:13:14,103 - pyswarms.single.local_best - INFO - Optimize for 500 iters with {'c1': 0.1, 'c2': 0.3, 'w': 0.9, 'k': 5, 'p': 2}
2021-01-25 23:13:41,815 - pyswarms.single.local_best - INFO - Optimization finished | best cost: 2103.647101398265, best pos: [1.76353954e+00 8.42180353e-01 9.64224630e+01 3.26646990e-01
 1.49088401e-06 2.84252502e-06 2.69476457e-06]
2021-01-25 23:13:41,858 - pyswarms.single.local_best - INFO - Optimize for 500 iters with {'c1': 0.1, 'c2': 0.3, 'w': 0.9, 'k': 5, 'p': 2}
2021-01-25 23:14:10,706 - pyswarms.single.local_best - INFO - Optimization finished | best cost: 2204.677017670948, best pos: [1.45734662e+00 6.47185489e-01 9.63919742e+01 4.97827362e-01
 6.86144950e-08 1.63577604e-06 3.03978476e-06]
2021-01-25 23:14:10,745 - pyswarms.single.local_best - INFO - Optimize for 500 iters with {'c1': 0.1, 'c2': 0.3, 'w': 0.9, 'k': 5, 'p': 2}
2021-01-25 23:14:40,378 - pyswarms.single.local_best - INFO - Optimization finished | best cost: 2081.513608297865, best pos: [1.43314094e+00 7.21879943e-01 9.90242408e+01 4.14185289e-01
 3.36390440e-06 3.75127191e-06 2.72824427e-06]
2021-01-25 23:14:40,413 - pyswarms.single.local_best - INFO - Optimize for 500 iters with {'c1': 0.1, 'c2': 0.3, 'w': 0.9, 'k': 5, 'p': 2}
2021-01-25 23:15:08,352 - pyswarms.single.local_best - INFO - Optimization finished | best cost: 2159.8132982175503, best pos: [1.66057066e+00 7.41485204e-01 9.32650119e+01 4.15104192e-01
 1.45053370e-06 1.44539197e-06 3.41095116e-06]
2021-01-25 23:15:08,393 - pyswarms.single.local_best - INFO - Optimize for 500 iters with {'c1': 0.1, 'c2': 0.3, 'w': 0.9, 'k': 5, 'p': 2}
2021-01-25 23:15:37,530 - pyswarms.single.local_best - INFO - Optimization finished | best cost: 2164.4032379284995, best pos: [1.80806611e+00 8.92641754e-01 9.65094642e+01 2.95326957e-01
 3.28226531e-06 1.00993435e-06 3.15832464e-06]
2021-01-25 23:15:37,574 - pyswarms.single.local_best - INFO - Optimize for 500 iters with {'c1': 0.1, 'c2': 0.3, 'w': 0.9, 'k': 5, 'p': 2}
2021-01-25 23:16:06,020 - pyswarms.single.local_best - INFO - Optimization finished | best cost: 2258.276777135954, best pos: [1.38485095e+00 5.73652323e-01 9.40632965e+01 6.02735955e-01
 2.79795319e-06 2.07752356e-06 1.87731403e-06]
2021-01-25 23:16:06,059 - pyswarms.single.local_best - INFO - Optimize for 500 iters with {'c1': 0.1, 'c2': 0.3, 'w': 0.9, 'k': 5, 'p': 2}
2021-01-25 23:16:34,611 - pyswarms.single.local_best - INFO - Optimization finished | best cost: 2238.281105850323, best pos: [1.81068190e+00 8.45426633e-01 9.56168808e+01 3.20074317e-01
 1.62920312e-06 1.91900187e-06 3.07719579e-06]
2021-01-25 23:16:34,653 - pyswarms.single.local_best - INFO - Optimize for 500 iters with {'c1': 0.1, 'c2': 0.3, 'w': 0.9, 'k': 5, 'p': 2}
2021-01-25 23:17:04,665 - pyswarms.single.local_best - INFO - Optimization finished | best cost: 2185.224024158647, best pos: [1.49051061e+00 7.68601133e-01 9.95201674e+01 3.70236018e-01
 3.40826534e-06 2.13037096e-06 3.79139094e-06]
2021-01-25 23:17:04,708 - pyswarms.single.local_best - INFO - Optimize for 500 iters with {'c1': 0.1, 'c2': 0.3, 'w': 0.9, 'k': 5, 'p': 2}
2021-01-25 23:17:32,759 - pyswarms.single.local_best - INFO - Optimization finished | best cost: 2105.3654466105218, best pos: [1.56153227e+00 7.40254513e-01 9.63033603e+01 4.06796111e-01
 1.46142482e-06 3.07093446e-06 2.86180078e-06]
2021-01-25 23:17:32,796 - pyswarms.single.local_best - INFO - Optimize for 500 iters with {'c1': 0.1, 'c2': 0.3, 'w': 0.9, 'k': 5, 'p': 2}
2021-01-25 23:18:02,552 - pyswarms.single.local_best - INFO - Optimization finished | best cost: 2147.832521656113, best pos: [1.33001751e+00 6.23612039e-01 9.53256806e+01 5.36437084e-01
 3.73886244e-06 2.39414476e-06 3.10572328e-06]
2021-01-25 23:18:02,594 - pyswarms.single.local_best - INFO - Optimize for 500 iters with {'c1': 0.1, 'c2': 0.3, 'w': 0.9, 'k': 5, 'p': 2}
2021-01-25 23:18:30,093 - pyswarms.single.local_best - INFO - Optimization finished | best cost: 2140.7305968412616, best pos: [1.85103777e+00 6.45853333e-01 9.05678027e+01 5.12835842e-01
 3.77337904e-06 1.28078416e-06 8.57964011e-07]
2021-01-25 23:18:30,132 - pyswarms.single.local_best - INFO - Optimize for 500 iters with {'c1': 0.1, 'c2': 0.3, 'w': 0.9, 'k': 5, 'p': 2}
2021-01-25 23:18:58,596 - pyswarms.single.local_best - INFO - Optimization finished | best cost: 2209.336812701565, best pos: [1.72388080e+00 7.42308861e-01 9.28626810e+01 4.15309730e-01
 3.01023832e-06 2.51584069e-06 2.09258878e-06]
2021-01-25 23:18:58,635 - pyswarms.single.local_best - INFO - Optimize for 500 iters with {'c1': 0.1, 'c2': 0.3, 'w': 0.9, 'k': 5, 'p': 2}
2021-01-25 23:19:25,939 - pyswarms.single.local_best - INFO - Optimization finished | best cost: 2162.3164474076593, best pos: [1.73424136e+00 7.75010975e-01 9.51901419e+01 3.76686832e-01
 2.78460347e-06 2.18330134e-06 2.08889676e-06]
2021-01-25 23:19:25,981 - pyswarms.single.local_best - INFO - Optimize for 500 iters with {'c1': 0.1, 'c2': 0.3, 'w': 0.9, 'k': 5, 'p': 2}
2021-01-25 23:19:55,029 - pyswarms.single.local_best - INFO - Optimization finished | best cost: 2233.943825864213, best pos: [1.48572466e+00 6.74250803e-01 9.64803996e+01 4.68732715e-01
 2.15009703e-06 3.15323197e-06 1.92847466e-06]
2021-01-25 23:19:55,070 - pyswarms.single.local_best - INFO - Optimize for 500 iters with {'c1': 0.1, 'c2': 0.3, 'w': 0.9, 'k': 5, 'p': 2}
2021-01-25 23:20:22,334 - pyswarms.single.local_best - INFO - Optimization finished | best cost: 2235.3494587418945, best pos: [1.73637158e+00 8.07478719e-01 9.69540116e+01 3.47065025e-01
 1.84021703e-06 3.14381904e-06 1.98611589e-06]
2021-01-25 23:20:22,374 - pyswarms.single.local_best - INFO - Optimize for 500 iters with {'c1': 0.1, 'c2': 0.3, 'w': 0.9, 'k': 5, 'p': 2}
2021-01-25 23:20:52,130 - pyswarms.single.local_best - INFO - Optimization finished | best cost: 2221.23234410758, best pos: [1.60009698e+00 8.48387813e-01 9.96933418e+01 3.11358662e-01
 2.46986413e-06 3.40419889e-06 4.03044792e-06]
2021-01-25 23:20:52,174 - pyswarms.single.local_best - INFO - Optimize for 500 iters with {'c1': 0.1, 'c2': 0.3, 'w': 0.9, 'k': 5, 'p': 2}
2021-01-25 23:21:20,522 - pyswarms.single.local_best - INFO - Optimization finished | best cost: 2166.338874626268, best pos: [1.56826292e+00 7.38306440e-01 9.70046652e+01 4.11434903e-01
 2.36320646e-06 2.74262220e-06 2.03691309e-06]
2021-01-25 23:21:20,562 - pyswarms.single.local_best - INFO - Optimize for 500 iters with {'c1': 0.1, 'c2': 0.3, 'w': 0.9, 'k': 5, 'p': 2}
2021-01-25 23:21:50,071 - pyswarms.single.local_best - INFO - Optimization finished | best cost: 2085.837796426782, best pos: [1.59671100e+00 7.69024301e-01 9.78262948e+01 3.73885468e-01
 2.66380918e-06 1.65009070e-06 2.97846430e-06]
2021-01-25 23:21:50,114 - pyswarms.single.local_best - INFO - Optimize for 500 iters with {'c1': 0.1, 'c2': 0.3, 'w': 0.9, 'k': 5, 'p': 2}
2021-01-25 23:22:18,136 - pyswarms.single.local_best - INFO - Optimization finished | best cost: 2250.4693656089757, best pos: [1.46614885e+00 7.10063440e-01 9.79173785e+01 4.21389218e-01
 2.21014920e-06 2.93691855e-06 3.41377336e-06]
2021-01-25 23:22:18,179 - pyswarms.single.local_best - INFO - Optimize for 500 iters with {'c1': 0.1, 'c2': 0.3, 'w': 0.9, 'k': 5, 'p': 2}
2021-01-25 23:22:46,585 - pyswarms.single.local_best - INFO - Optimization finished | best cost: 2028.4975847390629, best pos: [1.53267209e+00 7.77554426e-01 9.73992310e+01 3.71099112e-01
 1.79769415e-06 4.42754246e-06 3.64159570e-06]
2021-01-25 23:22:46,628 - pyswarms.single.local_best - INFO - Optimize for 500 iters with {'c1': 0.1, 'c2': 0.3, 'w': 0.9, 'k': 5, 'p': 2}
2021-01-25 23:23:14,751 - pyswarms.single.local_best - INFO - Optimization finished | best cost: 2191.108769381031, best pos: [1.42399001e+00 7.57655975e-01 1.00816565e+02 3.80763675e-01
 1.99929841e-06 2.84947093e-06 4.14199016e-06]
2021-01-25 23:23:14,794 - pyswarms.single.local_best - INFO - Optimize for 500 iters with {'c1': 0.1, 'c2': 0.3, 'w': 0.9, 'k': 5, 'p': 2}
2021-01-25 23:23:42,631 - pyswarms.single.local_best - INFO - Optimization finished | best cost: 2102.668336682449, best pos: [1.86496599e+00 8.64127486e-01 9.66387548e+01 3.08015898e-01
 2.04230559e-06 8.81225331e-07 2.55496407e-06]
2021-01-25 23:23:42,673 - pyswarms.single.local_best - INFO - Optimize for 500 iters with {'c1': 0.1, 'c2': 0.3, 'w': 0.9, 'k': 5, 'p': 2}
2021-01-25 23:24:10,742 - pyswarms.single.local_best - INFO - Optimization finished | best cost: 2046.8472110832047, best pos: [1.66986242e+00 8.41233906e-01 9.71564311e+01 3.23273956e-01
 2.67555492e-06 2.68506187e-06 3.54913735e-06]
2021-01-25 23:24:10,782 - pyswarms.single.local_best - INFO - Optimize for 500 iters with {'c1': 0.1, 'c2': 0.3, 'w': 0.9, 'k': 5, 'p': 2}
2021-01-25 23:24:39,412 - pyswarms.single.local_best - INFO - Optimization finished | best cost: 2034.5286949175418, best pos: [1.92430331e+00 1.02053235e+00 9.68485896e+01 2.17245326e-01
 4.31912762e-06 2.84791731e-06 4.43687904e-06]
2021-01-25 23:24:39,460 - pyswarms.single.local_best - INFO - Optimize for 500 iters with {'c1': 0.1, 'c2': 0.3, 'w': 0.9, 'k': 5, 'p': 2}
2021-01-25 23:25:08,192 - pyswarms.single.local_best - INFO - Optimization finished | best cost: 2168.6474652764637, best pos: [1.45837999e+00 6.94570014e-01 9.77160048e+01 4.48557982e-01
 1.39591576e-06 3.11410276e-06 2.49365374e-06]
2021-01-25 23:25:08,233 - pyswarms.single.local_best - INFO - Optimize for 500 iters with {'c1': 0.1, 'c2': 0.3, 'w': 0.9, 'k': 5, 'p': 2}
2021-01-25 23:25:37,040 - pyswarms.single.local_best - INFO - Optimization finished | best cost: 2123.0377429936057, best pos: [1.59256889e+00 7.07557058e-01 9.60802430e+01 4.32298964e-01
 2.92179476e-06 1.98748209e-06 2.04806093e-06]
2021-01-25 23:25:37,083 - pyswarms.single.local_best - INFO - Optimize for 500 iters with {'c1': 0.1, 'c2': 0.3, 'w': 0.9, 'k': 5, 'p': 2}
2021-01-25 23:26:04,120 - pyswarms.single.local_best - INFO - Optimization finished | best cost: 2136.3669237395184, best pos: [1.23955893e+00 5.75550788e-01 9.85107131e+01 5.76548770e-01
 3.31588366e-06 3.78717201e-06 1.72291375e-06]
2021-01-25 23:26:04,164 - pyswarms.single.local_best - INFO - Optimize for 500 iters with {'c1': 0.1, 'c2': 0.3, 'w': 0.9, 'k': 5, 'p': 2}
2021-01-25 23:26:32,183 - pyswarms.single.local_best - INFO - Optimization finished | best cost: 2147.8930211020433, best pos: [1.16258614e+00 5.47981875e-01 9.61180403e+01 6.48129362e-01
 3.02031754e-06 1.96563051e-06 3.46830086e-06]
2021-01-25 23:26:32,226 - pyswarms.single.local_best - INFO - Optimize for 500 iters with {'c1': 0.1, 'c2': 0.3, 'w': 0.9, 'k': 5, 'p': 2}
2021-01-25 23:27:00,245 - pyswarms.single.local_best - INFO - Optimization finished | best cost: 2061.021854850943, best pos: [1.99708346e+00 8.84529184e-01 9.65626123e+01 2.93310989e-01
 3.15865740e-07 3.38723661e-06 1.52929447e-06]
2021-01-25 23:27:00,288 - pyswarms.single.local_best - INFO - Optimize for 500 iters with {'c1': 0.1, 'c2': 0.3, 'w': 0.9, 'k': 5, 'p': 2}
2021-01-25 23:27:30,444 - pyswarms.single.local_best - INFO - Optimization finished | best cost: 2138.568165139773, best pos: [1.56373944e+00 6.86517746e-01 9.60420017e+01 4.65485289e-01
 2.45886662e-06 2.47153143e-06 1.29648618e-06]
2021-01-25 23:27:30,486 - pyswarms.single.local_best - INFO - Optimize for 500 iters with {'c1': 0.1, 'c2': 0.3, 'w': 0.9, 'k': 5, 'p': 2}
2021-01-25 23:27:57,995 - pyswarms.single.local_best - INFO - Optimization finished | best cost: 2236.219027187087, best pos: [1.81517887e+00 8.46828571e-01 9.70902500e+01 3.07353446e-01
 1.30949598e-07 4.26064220e-06 2.75401303e-06]
2021-01-25 23:27:58,039 - pyswarms.single.local_best - INFO - Optimize for 500 iters with {'c1': 0.1, 'c2': 0.3, 'w': 0.9, 'k': 5, 'p': 2}
2021-01-25 23:28:25,747 - pyswarms.single.local_best - INFO - Optimization finished | best cost: 2131.6685975787955, best pos: [1.53616650e+00 7.52584638e-01 9.56197139e+01 4.02692803e-01
 2.24759547e-06 2.93594211e-06 3.48892748e-06]
2021-01-25 23:28:25,790 - pyswarms.single.local_best - INFO - Optimize for 500 iters with {'c1': 0.1, 'c2': 0.3, 'w': 0.9, 'k': 5, 'p': 2}
2021-01-25 23:28:53,999 - pyswarms.single.local_best - INFO - Optimization finished | best cost: 2234.1989789451936, best pos: [1.54053376e+00 6.64884621e-01 9.38214829e+01 4.85703962e-01
 4.74020683e-07 4.13484859e-06 2.24895979e-06]
2021-01-25 23:28:54,042 - pyswarms.single.local_best - INFO - Optimize for 500 iters with {'c1': 0.1, 'c2': 0.3, 'w': 0.9, 'k': 5, 'p': 2}
2021-01-25 23:29:23,324 - pyswarms.single.local_best - INFO - Optimization finished | best cost: 2148.41070866613, best pos: [1.20791235e+00 5.89196443e-01 9.70699011e+01 5.80695077e-01
 2.37164607e-06 4.18376168e-06 2.82027356e-06]
2021-01-25 23:29:23,360 - pyswarms.single.local_best - INFO - Optimize for 500 iters with {'c1': 0.1, 'c2': 0.3, 'w': 0.9, 'k': 5, 'p': 2}
2021-01-25 23:29:51,804 - pyswarms.single.local_best - INFO - Optimization finished | best cost: 2148.2067929285363, best pos: [1.55978731e+00 7.02833059e-01 9.70678922e+01 4.37370468e-01
 1.40507847e-06 2.28052174e-06 2.12599686e-06]
2021-01-25 23:29:51,847 - pyswarms.single.local_best - INFO - Optimize for 500 iters with {'c1': 0.1, 'c2': 0.3, 'w': 0.9, 'k': 5, 'p': 2}
2021-01-25 23:30:18,103 - pyswarms.single.local_best - INFO - Optimization finished | best cost: 2243.1633611411826, best pos: [1.66128161e+00 8.33083513e-01 9.64517519e+01 3.28982392e-01
 2.62945647e-06 2.77883618e-06 4.05684925e-06]
2021-01-25 23:30:18,145 - pyswarms.single.local_best - INFO - Optimize for 500 iters with {'c1': 0.1, 'c2': 0.3, 'w': 0.9, 'k': 5, 'p': 2}
2021-01-25 23:30:45,937 - pyswarms.single.local_best - INFO - Optimization finished | best cost: 2154.9842860056037, best pos: [1.62839655e+00 7.79532318e-01 9.46153488e+01 3.80584520e-01
 1.99922126e-06 1.17107157e-06 4.05256785e-06]
2021-01-25 23:30:45,973 - pyswarms.single.local_best - INFO - Optimize for 500 iters with {'c1': 0.1, 'c2': 0.3, 'w': 0.9, 'k': 5, 'p': 2}
2021-01-25 23:31:14,030 - pyswarms.single.local_best - INFO - Optimization finished | best cost: 2153.3785279571925, best pos: [1.50292781e+00 7.76262307e-01 9.79531515e+01 3.76458829e-01
 1.73178396e-06 4.00359748e-06 3.66356187e-06]
2021-01-25 23:31:14,070 - pyswarms.single.local_best - INFO - Optimize for 500 iters with {'c1': 0.1, 'c2': 0.3, 'w': 0.9, 'k': 5, 'p': 2}
2021-01-25 23:31:41,855 - pyswarms.single.local_best - INFO - Optimization finished | best cost: 2174.25575256133, best pos: [1.86629152e+00 9.72236523e-01 9.86275450e+01 2.40228864e-01
 3.37150990e-06 2.36265904e-06 3.52398559e-06]
2021-01-25 23:31:41,897 - pyswarms.single.local_best - INFO - Optimize for 500 iters with {'c1': 0.1, 'c2': 0.3, 'w': 0.9, 'k': 5, 'p': 2}
2021-01-25 23:32:08,190 - pyswarms.single.local_best - INFO - Optimization finished | best cost: 2154.4128537130478, best pos: [1.68015967e+00 7.93398584e-01 9.71921796e+01 3.57120767e-01
 1.68992089e-06 2.59219255e-06 2.54569222e-06]
2021-01-25 23:32:08,226 - pyswarms.single.local_best - INFO - Optimize for 500 iters with {'c1': 0.1, 'c2': 0.3, 'w': 0.9, 'k': 5, 'p': 2}
2021-01-25 23:32:37,467 - pyswarms.single.local_best - INFO - Optimization finished | best cost: 2171.3222338437004, best pos: [1.42225986e+00 7.61430184e-01 9.88133338e+01 3.83370949e-01
 3.50413017e-06 3.83840733e-06 4.14471645e-06]
2021-01-25 23:32:37,510 - pyswarms.single.local_best - INFO - Optimize for 500 iters with {'c1': 0.1, 'c2': 0.3, 'w': 0.9, 'k': 5, 'p': 2}
2021-01-25 23:33:05,547 - pyswarms.single.local_best - INFO - Optimization finished | best cost: 2195.0479166463983, best pos: [1.44774581e+00 5.89118871e-01 9.52136141e+01 5.75189228e-01
 1.27847996e-06 3.09498097e-06 1.00129791e-06]
2021-01-25 23:33:05,589 - pyswarms.single.local_best - INFO - Optimize for 500 iters with {'c1': 0.1, 'c2': 0.3, 'w': 0.9, 'k': 5, 'p': 2}
2021-01-25 23:33:34,366 - pyswarms.single.local_best - INFO - Optimization finished | best cost: 2080.9461400961613, best pos: [1.89544286e+00 8.90752014e-01 9.65983481e+01 2.87575229e-01
 1.52737216e-06 3.35186506e-06 2.42912257e-06]
2021-01-25 23:33:34,404 - pyswarms.single.local_best - INFO - Optimize for 500 iters with {'c1': 0.1, 'c2': 0.3, 'w': 0.9, 'k': 5, 'p': 2}
2021-01-25 23:34:04,049 - pyswarms.single.local_best - INFO - Optimization finished | best cost: 2044.5018703449336, best pos: [1.55826229e+00 6.71188248e-01 9.48758160e+01 4.69959662e-01
 1.53783430e-06 2.88367519e-06 2.20196591e-06]
2021-01-25 23:34:04,084 - pyswarms.single.local_best - INFO - Optimize for 500 iters with {'c1': 0.1, 'c2': 0.3, 'w': 0.9, 'k': 5, 'p': 2}
2021-01-25 23:34:32,257 - pyswarms.single.local_best - INFO - Optimization finished | best cost: 2139.782504968988, best pos: [1.73621463e+00 7.76596073e-01 9.57891974e+01 3.77211603e-01
 1.09297982e-06 1.04935746e-06 2.57015197e-06]
2021-01-25 23:34:32,302 - pyswarms.single.local_best - INFO - Optimize for 500 iters with {'c1': 0.1, 'c2': 0.3, 'w': 0.9, 'k': 5, 'p': 2}
2021-01-25 23:35:00,740 - pyswarms.single.local_best - INFO - Optimization finished | best cost: 2102.8066238531883, best pos: [1.87612766e+00 8.32696597e-01 9.60548196e+01 3.30921343e-01
 3.16893821e-06 1.63673186e-06 1.61291310e-06]
2021-01-25 23:35:00,782 - pyswarms.single.local_best - INFO - Optimize for 500 iters with {'c1': 0.1, 'c2': 0.3, 'w': 0.9, 'k': 5, 'p': 2}
2021-01-25 23:35:29,950 - pyswarms.single.local_best - INFO - Optimization finished | best cost: 2149.033481935517, best pos: [1.53731669e+00 7.65100782e-01 9.85658430e+01 3.73510973e-01
 4.06415619e-06 3.37205102e-06 2.66679755e-06]
2021-01-25 23:35:29,988 - pyswarms.single.local_best - INFO - Optimize for 500 iters with {'c1': 0.1, 'c2': 0.3, 'w': 0.9, 'k': 5, 'p': 2}
2021-01-25 23:35:57,622 - pyswarms.single.local_best - INFO - Optimization finished | best cost: 2111.9900542398077, best pos: [1.64680650e+00 8.03025826e-01 9.86953264e+01 3.40279116e-01
 1.32735135e-06 3.84775570e-06 2.70744171e-06]
2021-01-25 23:35:57,665 - pyswarms.single.local_best - INFO - Optimize for 500 iters with {'c1': 0.1, 'c2': 0.3, 'w': 0.9, 'k': 5, 'p': 2}
2021-01-25 23:36:25,856 - pyswarms.single.local_best - INFO - Optimization finished | best cost: 2100.2054425494175, best pos: [1.72407471e+00 8.42126879e-01 9.90356307e+01 3.17949083e-01
 2.36999292e-06 3.34413969e-06 1.98357940e-06]
2021-01-25 23:36:25,907 - pyswarms.single.local_best - INFO - Optimize for 500 iters with {'c1': 0.1, 'c2': 0.3, 'w': 0.9, 'k': 5, 'p': 2}
2021-01-25 23:36:55,564 - pyswarms.single.local_best - INFO - Optimization finished | best cost: 2121.588333449736, best pos: [1.76920690e+00 8.80028173e-01 9.82674145e+01 2.93208625e-01
 2.09703853e-06 1.58785090e-06 3.26308978e-06]
2021-01-25 23:36:55,606 - pyswarms.single.local_best - INFO - Optimize for 500 iters with {'c1': 0.1, 'c2': 0.3, 'w': 0.9, 'k': 5, 'p': 2}
2021-01-25 23:37:23,876 - pyswarms.single.local_best - INFO - Optimization finished | best cost: 2191.792918394925, best pos: [1.52644383e+00 6.37506393e-01 9.25571826e+01 5.21754241e-01
 4.02880276e-06 2.11284815e-06 2.10913726e-06]
2021-01-25 23:37:23,918 - pyswarms.single.local_best - INFO - Optimize for 500 iters with {'c1': 0.1, 'c2': 0.3, 'w': 0.9, 'k': 5, 'p': 2}
2021-01-25 23:37:52,598 - pyswarms.single.local_best - INFO - Optimization finished | best cost: 2215.214382951316, best pos: [1.66327014e+00 5.88140695e-01 9.12773599e+01 5.74583147e-01
 3.90617876e-06 1.15474705e-06 1.22742718e-06]
2021-01-25 23:37:52,637 - pyswarms.single.local_best - INFO - Optimize for 500 iters with {'c1': 0.1, 'c2': 0.3, 'w': 0.9, 'k': 5, 'p': 2}
2021-01-25 23:38:21,090 - pyswarms.single.local_best - INFO - Optimization finished | best cost: 2011.855111906544, best pos: [1.65577624e+00 7.98423878e-01 9.66233262e+01 3.59269048e-01
 1.11202025e-06 2.02722653e-06 3.25833596e-06]
2021-01-25 23:38:21,135 - pyswarms.single.local_best - INFO - Optimize for 500 iters with {'c1': 0.1, 'c2': 0.3, 'w': 0.9, 'k': 5, 'p': 2}
2021-01-25 23:38:49,820 - pyswarms.single.local_best - INFO - Optimization finished | best cost: 2005.2746885527483, best pos: [1.45850370e+00 6.82392023e-01 9.73160615e+01 4.69724706e-01
 2.30657743e-06 2.65722481e-06 1.80144354e-06]
2021-01-25 23:38:49,861 - pyswarms.single.local_best - INFO - Optimize for 500 iters with {'c1': 0.1, 'c2': 0.3, 'w': 0.9, 'k': 5, 'p': 2}
2021-01-25 23:39:17,606 - pyswarms.single.local_best - INFO - Optimization finished | best cost: 2092.057179946969, best pos: [1.17129655e+00 5.68365363e-01 9.67895917e+01 6.14419694e-01
 3.08835499e-06 4.38804017e-06 2.45558959e-06]
2021-01-25 23:39:17,649 - pyswarms.single.local_best - INFO - Optimize for 500 iters with {'c1': 0.1, 'c2': 0.3, 'w': 0.9, 'k': 5, 'p': 2}
2021-01-25 23:39:45,374 - pyswarms.single.local_best - INFO - Optimization finished | best cost: 2045.405397009367, best pos: [1.59201947e+00 7.98957359e-01 9.70082270e+01 3.54487598e-01
 3.64748857e-06 1.75821792e-06 3.77484356e-06]
2021-01-25 23:39:45,424 - pyswarms.single.local_best - INFO - Optimize for 500 iters with {'c1': 0.1, 'c2': 0.3, 'w': 0.9, 'k': 5, 'p': 2}
2021-01-25 23:40:11,525 - pyswarms.single.local_best - INFO - Optimization finished | best cost: 859.3560863543635, best pos: [1.56790816e+00 9.66738572e-01 1.19578982e+02 3.01662340e-01
 1.54592104e-06 3.17682867e-06 2.32803991e-06]
2021-01-25 23:40:11,567 - pyswarms.single.local_best - INFO - Optimize for 500 iters with {'c1': 0.1, 'c2': 0.3, 'w': 0.9, 'k': 5, 'p': 2}
2021-01-25 23:40:37,770 - pyswarms.single.local_best - INFO - Optimization finished | best cost: 1045.2140449474896, best pos: [1.73579340e+00 9.81753269e-01 1.15162438e+02 3.07095539e-01
 9.98318216e-07 1.50537058e-06 1.48431446e-06]
2021-01-25 23:40:37,814 - pyswarms.single.local_best - INFO - Optimize for 500 iters with {'c1': 0.1, 'c2': 0.3, 'w': 0.9, 'k': 5, 'p': 2}
2021-01-25 23:41:04,539 - pyswarms.single.local_best - INFO - Optimization finished | best cost: 1032.5590612704175, best pos: [1.51599057e+00 9.29378285e-01 1.18375629e+02 3.35255088e-01
 2.22527331e-06 4.69409696e-06 1.43767672e-06]
2021-01-25 23:41:04,584 - pyswarms.single.local_best - INFO - Optimize for 500 iters with {'c1': 0.1, 'c2': 0.3, 'w': 0.9, 'k': 5, 'p': 2}
2021-01-25 23:41:32,449 - pyswarms.single.local_best - INFO - Optimization finished | best cost: 982.0233800622477, best pos: [1.63668072e+00 9.72927651e-01 1.17599330e+02 3.08019683e-01
 2.31446297e-06 1.50763511e-06 1.74690605e-06]
2021-01-25 23:41:32,493 - pyswarms.single.local_best - INFO - Optimize for 500 iters with {'c1': 0.1, 'c2': 0.3, 'w': 0.9, 'k': 5, 'p': 2}
2021-01-25 23:41:59,336 - pyswarms.single.local_best - INFO - Optimization finished | best cost: 1027.2405364256913, best pos: [1.39099684e+00 8.34434564e-01 1.19190924e+02 3.94359553e-01
 5.79154765e-07 2.12736213e-06 2.39707850e-06]
2021-01-25 23:41:59,380 - pyswarms.single.local_best - INFO - Optimize for 500 iters with {'c1': 0.1, 'c2': 0.3, 'w': 0.9, 'k': 5, 'p': 2}
2021-01-25 23:42:26,427 - pyswarms.single.local_best - INFO - Optimization finished | best cost: 998.1236488991268, best pos: [1.61102571e+00 1.00117783e+00 1.19383532e+02 2.86472358e-01
 1.31906912e-06 1.64669280e-06 2.75715609e-06]
2021-01-25 23:42:26,470 - pyswarms.single.local_best - INFO - Optimize for 500 iters with {'c1': 0.1, 'c2': 0.3, 'w': 0.9, 'k': 5, 'p': 2}
2021-01-25 23:42:54,896 - pyswarms.single.local_best - INFO - Optimization finished | best cost: 939.9173823248188, best pos: [1.64457616e+00 1.00859294e+00 1.19007887e+02 2.86076568e-01
 1.82368934e-06 2.83043506e-06 1.86564669e-06]
2021-01-25 23:42:54,941 - pyswarms.single.local_best - INFO - Optimize for 500 iters with {'c1': 0.1, 'c2': 0.3, 'w': 0.9, 'k': 5, 'p': 2}
2021-01-25 23:43:22,099 - pyswarms.single.local_best - INFO - Optimization finished | best cost: 1020.8702333664278, best pos: [1.15306891e+00 7.48385799e-01 1.24373020e+02 4.35402214e-01
 4.11216831e-06 3.30102203e-06 4.94258250e-06]
2021-01-25 23:43:22,137 - pyswarms.single.local_best - INFO - Optimize for 500 iters with {'c1': 0.1, 'c2': 0.3, 'w': 0.9, 'k': 5, 'p': 2}
2021-01-25 23:43:49,455 - pyswarms.single.local_best - INFO - Optimization finished | best cost: 938.2698773233288, best pos: [1.51216019e+00 9.57079623e-01 1.19056985e+02 3.20141370e-01
 1.99729478e-06 1.20277807e-06 2.90770743e-06]
2021-01-25 23:43:49,498 - pyswarms.single.local_best - INFO - Optimize for 500 iters with {'c1': 0.1, 'c2': 0.3, 'w': 0.9, 'k': 5, 'p': 2}
2021-01-25 23:44:18,118 - pyswarms.single.local_best - INFO - Optimization finished | best cost: 978.389284661571, best pos: [1.67065079e+00 1.06674224e+00 1.19829077e+02 2.54676625e-01
 2.09161641e-06 1.40076271e-06 2.95895711e-06]
2021-01-25 23:44:18,164 - pyswarms.single.local_best - INFO - Optimize for 500 iters with {'c1': 0.1, 'c2': 0.3, 'w': 0.9, 'k': 5, 'p': 2}
2021-01-25 23:44:45,400 - pyswarms.single.local_best - INFO - Optimization finished | best cost: 972.632033762431, best pos: [1.63416243e+00 1.10562252e+00 1.25714593e+02 2.07712952e-01
 4.77665550e-06 3.44080001e-06 4.84336005e-06]
2021-01-25 23:44:45,446 - pyswarms.single.local_best - INFO - Optimize for 500 iters with {'c1': 0.1, 'c2': 0.3, 'w': 0.9, 'k': 5, 'p': 2}
2021-01-25 23:45:12,765 - pyswarms.single.local_best - INFO - Optimization finished | best cost: 950.1044025281507, best pos: [1.66953487e+00 1.03912352e+00 1.17510183e+02 2.77807260e-01
 2.64536401e-06 5.13006667e-07 2.46847582e-06]
2021-01-25 23:45:12,805 - pyswarms.single.local_best - INFO - Optimize for 500 iters with {'c1': 0.1, 'c2': 0.3, 'w': 0.9, 'k': 5, 'p': 2}
2021-01-25 23:45:40,103 - pyswarms.single.local_best - INFO - Optimization finished | best cost: 966.6055820339832, best pos: [1.88393729e+00 1.19527084e+00 1.20012277e+02 1.94429821e-01
 3.40325912e-06 4.65617516e-06 1.81026798e-06]
2021-01-25 23:45:40,145 - pyswarms.single.local_best - INFO - Optimize for 500 iters with {'c1': 0.1, 'c2': 0.3, 'w': 0.9, 'k': 5, 'p': 2}
2021-01-25 23:46:07,830 - pyswarms.single.local_best - INFO - Optimization finished | best cost: 921.2793116575614, best pos: [1.60351051e+00 9.76182615e-01 1.18945765e+02 3.01099231e-01
 2.55300491e-06 3.13272081e-06 1.62286295e-06]
2021-01-25 23:46:07,879 - pyswarms.single.local_best - INFO - Optimize for 500 iters with {'c1': 0.1, 'c2': 0.3, 'w': 0.9, 'k': 5, 'p': 2}
2021-01-25 23:46:36,712 - pyswarms.single.local_best - INFO - Optimization finished | best cost: 925.7152436621094, best pos: [1.28651688e+00 8.14687146e-01 1.19129684e+02 4.19313382e-01
 2.33306764e-06 1.91974387e-06 3.26950315e-06]
2021-01-25 23:46:36,754 - pyswarms.single.local_best - INFO - Optimize for 500 iters with {'c1': 0.1, 'c2': 0.3, 'w': 0.9, 'k': 5, 'p': 2}
2021-01-25 23:47:02,788 - pyswarms.single.local_best - INFO - Optimization finished | best cost: 1039.8854589611167, best pos: [1.79912382e+00 1.13209548e+00 1.18520084e+02 2.26969493e-01
 3.16700349e-06 3.26717000e-06 1.89749148e-06]
2021-01-25 23:47:02,832 - pyswarms.single.local_best - INFO - Optimize for 500 iters with {'c1': 0.1, 'c2': 0.3, 'w': 0.9, 'k': 5, 'p': 2}
2021-01-25 23:47:29,794 - pyswarms.single.local_best - INFO - Optimization finished | best cost: 965.903655858204, best pos: [1.89709378e+00 1.23342830e+00 1.18597292e+02 1.90044368e-01
 3.92556456e-06 2.96130164e-06 2.22580442e-06]
2021-01-25 23:47:29,838 - pyswarms.single.local_best - INFO - Optimize for 500 iters with {'c1': 0.1, 'c2': 0.3, 'w': 0.9, 'k': 5, 'p': 2}
2021-01-25 23:47:57,685 - pyswarms.single.local_best - INFO - Optimization finished | best cost: 999.7797033948575, best pos: [1.36642315e+00 8.49699163e-01 1.18445660e+02 3.90404384e-01
 2.88344665e-06 6.87320799e-07 3.15269624e-06]
2021-01-25 23:47:57,729 - pyswarms.single.local_best - INFO - Optimize for 500 iters with {'c1': 0.1, 'c2': 0.3, 'w': 0.9, 'k': 5, 'p': 2}
2021-01-25 23:48:25,701 - pyswarms.single.local_best - INFO - Optimization finished | best cost: 1013.9757256200796, best pos: [1.21036618e+00 7.63069217e-01 1.18374901e+02 4.74826380e-01
 1.27961013e-06 1.39752862e-06 3.61654115e-06]
2021-01-25 23:48:25,747 - pyswarms.single.local_best - INFO - Optimize for 500 iters with {'c1': 0.1, 'c2': 0.3, 'w': 0.9, 'k': 5, 'p': 2}
2021-01-25 23:48:51,989 - pyswarms.single.local_best - INFO - Optimization finished | best cost: 968.7412865596915, best pos: [1.66421507e+00 1.07529440e+00 1.24818394e+02 2.15899986e-01
 3.32704239e-06 2.54280363e-06 4.09784989e-06]
2021-01-25 23:48:52,031 - pyswarms.single.local_best - INFO - Optimize for 500 iters with {'c1': 0.1, 'c2': 0.3, 'w': 0.9, 'k': 5, 'p': 2}
2021-01-25 23:49:17,228 - pyswarms.single.local_best - INFO - Optimization finished | best cost: 977.6646412946129, best pos: [1.61303738e+00 1.01684849e+00 1.20297787e+02 2.77399011e-01
 2.31163449e-06 9.70630063e-07 2.84124363e-06]
2021-01-25 23:49:17,272 - pyswarms.single.local_best - INFO - Optimize for 500 iters with {'c1': 0.1, 'c2': 0.3, 'w': 0.9, 'k': 5, 'p': 2}
2021-01-25 23:49:44,564 - pyswarms.single.local_best - INFO - Optimization finished | best cost: 899.1367111966126, best pos: [1.47803670e+00 9.64770547e-01 1.19645096e+02 3.17446804e-01
 2.88919783e-06 1.62766655e-06 3.15751573e-06]
2021-01-25 23:49:44,606 - pyswarms.single.local_best - INFO - Optimize for 500 iters with {'c1': 0.1, 'c2': 0.3, 'w': 0.9, 'k': 5, 'p': 2}
2021-01-25 23:50:10,580 - pyswarms.single.local_best - INFO - Optimization finished | best cost: 1001.5140308784282, best pos: [1.92606988e+00 1.17956874e+00 1.18860266e+02 2.00625692e-01
 3.29825083e-06 2.37364273e-06 1.68513236e-06]
2021-01-25 23:50:10,622 - pyswarms.single.local_best - INFO - Optimize for 500 iters with {'c1': 0.1, 'c2': 0.3, 'w': 0.9, 'k': 5, 'p': 2}
2021-01-25 23:50:37,868 - pyswarms.single.local_best - INFO - Optimization finished | best cost: 909.0318870222767, best pos: [1.63267857e+00 1.07216197e+00 1.19683937e+02 2.53413168e-01
 2.53735825e-06 2.52402519e-06 3.38648004e-06]
2021-01-25 23:50:37,911 - pyswarms.single.local_best - INFO - Optimize for 500 iters with {'c1': 0.1, 'c2': 0.3, 'w': 0.9, 'k': 5, 'p': 2}
2021-01-25 23:51:03,368 - pyswarms.single.local_best - INFO - Optimization finished | best cost: 985.1318829188467, best pos: [1.39205587e+00 9.09383729e-01 1.21131154e+02 3.35260879e-01
 3.10495355e-06 3.68950635e-06 3.69183753e-06]
2021-01-25 23:51:03,420 - pyswarms.single.local_best - INFO - Optimize for 500 iters with {'c1': 0.1, 'c2': 0.3, 'w': 0.9, 'k': 5, 'p': 2}
2021-01-25 23:51:30,900 - pyswarms.single.local_best - INFO - Optimization finished | best cost: 984.8251838792214, best pos: [1.40907091e+00 8.77635094e-01 1.19715829e+02 3.67942814e-01
 1.24022483e-06 2.99985808e-06 2.47695986e-06]
2021-01-25 23:51:30,945 - pyswarms.single.local_best - INFO - Optimize for 500 iters with {'c1': 0.1, 'c2': 0.3, 'w': 0.9, 'k': 5, 'p': 2}
2021-01-25 23:52:00,193 - pyswarms.single.local_best - INFO - Optimization finished | best cost: 1037.31249290567, best pos: [1.30321868e+00 8.03293091e-01 1.19752239e+02 4.16193941e-01
 2.53297468e-06 8.80629311e-07 3.31130457e-06]
2021-01-25 23:52:00,236 - pyswarms.single.local_best - INFO - Optimize for 500 iters with {'c1': 0.1, 'c2': 0.3, 'w': 0.9, 'k': 5, 'p': 2}
2021-01-25 23:52:28,177 - pyswarms.single.local_best - INFO - Optimization finished | best cost: 947.5114825397588, best pos: [1.58788612e+00 1.01177330e+00 1.19794648e+02 2.83440899e-01
 4.11297429e-06 2.22441998e-06 2.31401991e-06]
2021-01-25 23:52:28,220 - pyswarms.single.local_best - INFO - Optimize for 500 iters with {'c1': 0.1, 'c2': 0.3, 'w': 0.9, 'k': 5, 'p': 2}
2021-01-25 23:52:55,796 - pyswarms.single.local_best - INFO - Optimization finished | best cost: 918.4605492078895, best pos: [1.85438138e+00 1.22919666e+00 1.20008903e+02 1.89106600e-01
 1.90703706e-06 3.26967770e-06 3.09135047e-06]
2021-01-25 23:52:55,845 - pyswarms.single.local_best - INFO - Optimize for 500 iters with {'c1': 0.1, 'c2': 0.3, 'w': 0.9, 'k': 5, 'p': 2}
2021-01-25 23:53:22,900 - pyswarms.single.local_best - INFO - Optimization finished | best cost: 895.0675785033899, best pos: [1.37692596e+00 8.78239736e-01 1.19323288e+02 3.72886168e-01
 2.67024085e-06 3.05292415e-06 2.54582897e-06]
2021-01-25 23:53:22,944 - pyswarms.single.local_best - INFO - Optimize for 500 iters with {'c1': 0.1, 'c2': 0.3, 'w': 0.9, 'k': 5, 'p': 2}
2021-01-25 23:53:49,636 - pyswarms.single.local_best - INFO - Optimization finished | best cost: 980.8815336791849, best pos: [1.67200173e+00 9.87315808e-01 1.17838134e+02 3.00978410e-01
 1.04399484e-06 6.83708539e-08 2.11140587e-06]
2021-01-25 23:53:49,677 - pyswarms.single.local_best - INFO - Optimize for 500 iters with {'c1': 0.1, 'c2': 0.3, 'w': 0.9, 'k': 5, 'p': 2}
2021-01-25 23:54:15,995 - pyswarms.single.local_best - INFO - Optimization finished | best cost: 881.3634606420617, best pos: [1.51608100e+00 9.51653741e-01 1.19279911e+02 3.13002748e-01
 1.64053231e-06 2.34846060e-06 3.01261621e-06]
2021-01-25 23:54:16,037 - pyswarms.single.local_best - INFO - Optimize for 500 iters with {'c1': 0.1, 'c2': 0.3, 'w': 0.9, 'k': 5, 'p': 2}
2021-01-25 23:54:44,102 - pyswarms.single.local_best - INFO - Optimization finished | best cost: 943.8939738058896, best pos: [1.35718188e+00 8.50416324e-01 1.19675830e+02 3.80627596e-01
 4.28362287e-06 2.55269267e-06 2.38577788e-06]
2021-01-25 23:54:44,144 - pyswarms.single.local_best - INFO - Optimize for 500 iters with {'c1': 0.1, 'c2': 0.3, 'w': 0.9, 'k': 5, 'p': 2}
2021-01-25 23:55:11,697 - pyswarms.single.local_best - INFO - Optimization finished | best cost: 973.336963092524, best pos: [1.65146381e+00 1.05544466e+00 1.17007501e+02 2.71587210e-01
 2.01228817e-06 2.99492914e-06 2.66427429e-06]
2021-01-25 23:55:11,740 - pyswarms.single.local_best - INFO - Optimize for 500 iters with {'c1': 0.1, 'c2': 0.3, 'w': 0.9, 'k': 5, 'p': 2}
2021-01-25 23:55:39,872 - pyswarms.single.local_best - INFO - Optimization finished | best cost: 991.4281233086729, best pos: [1.07329691e+00 6.87271931e-01 1.18029618e+02 5.61227871e-01
 7.08992727e-07 2.32160458e-06 4.31213984e-06]
2021-01-25 23:55:39,917 - pyswarms.single.local_best - INFO - Optimize for 500 iters with {'c1': 0.1, 'c2': 0.3, 'w': 0.9, 'k': 5, 'p': 2}
2021-01-25 23:56:06,860 - pyswarms.single.local_best - INFO - Optimization finished | best cost: 941.3870310152131, best pos: [1.73994094e+00 1.14496296e+00 1.21105546e+02 2.17739270e-01
 2.00195424e-06 3.05690135e-06 3.00736120e-06]
2021-01-25 23:56:06,904 - pyswarms.single.local_best - INFO - Optimize for 500 iters with {'c1': 0.1, 'c2': 0.3, 'w': 0.9, 'k': 5, 'p': 2}
2021-01-25 23:56:34,548 - pyswarms.single.local_best - INFO - Optimization finished | best cost: 944.7114797271281, best pos: [1.41446848e+00 8.75556817e-01 1.20171840e+02 3.67174585e-01
 9.97434298e-07 8.81460396e-07 3.04374613e-06]
2021-01-25 23:56:34,587 - pyswarms.single.local_best - INFO - Optimize for 500 iters with {'c1': 0.1, 'c2': 0.3, 'w': 0.9, 'k': 5, 'p': 2}
2021-01-25 23:57:01,220 - pyswarms.single.local_best - INFO - Optimization finished | best cost: 911.7131141932496, best pos: [1.47032051e+00 8.59744582e-01 1.18903476e+02 3.76698011e-01
 1.47090457e-06 2.90055783e-06 1.26958915e-06]
2021-01-25 23:57:01,267 - pyswarms.single.local_best - INFO - Optimize for 500 iters with {'c1': 0.1, 'c2': 0.3, 'w': 0.9, 'k': 5, 'p': 2}
2021-01-25 23:57:27,425 - pyswarms.single.local_best - INFO - Optimization finished | best cost: 983.6630212000082, best pos: [1.38001583e+00 8.44295693e-01 1.19171956e+02 3.86755284e-01
 2.11855636e-06 7.84099637e-07 3.07263342e-06]
2021-01-25 23:57:27,475 - pyswarms.single.local_best - INFO - Optimize for 500 iters with {'c1': 0.1, 'c2': 0.3, 'w': 0.9, 'k': 5, 'p': 2}
2021-01-25 23:57:55,123 - pyswarms.single.local_best - INFO - Optimization finished | best cost: 1044.0898843141895, best pos: [9.32450186e-01 5.81803238e-01 1.21441965e+02 6.55801008e-01
 4.00480884e-06 4.43437508e-06 2.89338534e-06]
2021-01-25 23:57:55,173 - pyswarms.single.local_best - INFO - Optimize for 500 iters with {'c1': 0.1, 'c2': 0.3, 'w': 0.9, 'k': 5, 'p': 2}
2021-01-25 23:58:22,558 - pyswarms.single.local_best - INFO - Optimization finished | best cost: 1010.8462004110017, best pos: [1.28382337e+00 8.18836989e-01 1.21171486e+02 3.98432793e-01
 1.05951919e-06 2.83492566e-06 4.12034742e-06]
2021-01-25 23:58:22,594 - pyswarms.single.local_best - INFO - Optimize for 500 iters with {'c1': 0.1, 'c2': 0.3, 'w': 0.9, 'k': 5, 'p': 2}
2021-01-25 23:58:49,270 - pyswarms.single.local_best - INFO - Optimization finished | best cost: 981.3969688320608, best pos: [1.91245027e+00 1.23961368e+00 1.18545630e+02 1.89585664e-01
 2.42519212e-06 4.34936476e-06 2.09864034e-06]
2021-01-25 23:58:49,308 - pyswarms.single.local_best - INFO - Optimize for 500 iters with {'c1': 0.1, 'c2': 0.3, 'w': 0.9, 'k': 5, 'p': 2}
2021-01-25 23:59:16,368 - pyswarms.single.local_best - INFO - Optimization finished | best cost: 968.3264463280323, best pos: [1.30980207e+00 8.13890520e-01 1.16630749e+02 4.34202019e-01
 2.09007701e-06 1.60292231e-06 2.86809145e-06]
2021-01-25 23:59:16,413 - pyswarms.single.local_best - INFO - Optimize for 500 iters with {'c1': 0.1, 'c2': 0.3, 'w': 0.9, 'k': 5, 'p': 2}
2021-01-25 23:59:43,600 - pyswarms.single.local_best - INFO - Optimization finished | best cost: 999.8408673537896, best pos: [1.21030564e+00 7.67068144e-01 1.19250707e+02 4.58609120e-01
 2.30903947e-06 1.76021032e-06 3.78774495e-06]
2021-01-25 23:59:43,643 - pyswarms.single.local_best - INFO - Optimize for 500 iters with {'c1': 0.1, 'c2': 0.3, 'w': 0.9, 'k': 5, 'p': 2}
2021-01-26 00:00:10,235 - pyswarms.single.local_best - INFO - Optimization finished | best cost: 950.9022095094426, best pos: [1.62067751e+00 1.05669748e+00 1.20005219e+02 2.57063886e-01
 2.79785388e-06 8.48043193e-07 3.64169143e-06]
2021-01-26 00:00:10,280 - pyswarms.single.local_best - INFO - Optimize for 500 iters with {'c1': 0.1, 'c2': 0.3, 'w': 0.9, 'k': 5, 'p': 2}
2021-01-26 00:00:38,292 - pyswarms.single.local_best - INFO - Optimization finished | best cost: 901.2500951181579, best pos: [1.73054507e+00 1.06980287e+00 1.20182235e+02 2.47643031e-01
 5.78145532e-07 2.47766429e-06 2.45936559e-06]
2021-01-26 00:00:38,334 - pyswarms.single.local_best - INFO - Optimize for 500 iters with {'c1': 0.1, 'c2': 0.3, 'w': 0.9, 'k': 5, 'p': 2}
2021-01-26 00:01:05,415 - pyswarms.single.local_best - INFO - Optimization finished | best cost: 924.009386648316, best pos: [1.82291834e+00 1.15426276e+00 1.18636921e+02 2.18902613e-01
 4.64746808e-07 1.95408622e-06 2.78420762e-06]
2021-01-26 00:01:05,459 - pyswarms.single.local_best - INFO - Optimize for 500 iters with {'c1': 0.1, 'c2': 0.3, 'w': 0.9, 'k': 5, 'p': 2}
2021-01-26 00:01:34,372 - pyswarms.single.local_best - INFO - Optimization finished | best cost: 1019.728319698398, best pos: [1.90061915e+00 1.21399689e+00 1.19324796e+02 1.87885415e-01
 1.15522189e-06 3.31957702e-06 2.87525129e-06]
2021-01-26 00:01:34,416 - pyswarms.single.local_best - INFO - Optimize for 500 iters with {'c1': 0.1, 'c2': 0.3, 'w': 0.9, 'k': 5, 'p': 2}
2021-01-26 00:02:00,569 - pyswarms.single.local_best - INFO - Optimization finished | best cost: 1006.1324387847769, best pos: [1.82394544e+00 1.14886829e+00 1.19764053e+02 2.04797039e-01
 1.27598769e-06 3.64999548e-06 3.04685377e-06]
2021-01-26 00:02:00,608 - pyswarms.single.local_best - INFO - Optimize for 500 iters with {'c1': 0.1, 'c2': 0.3, 'w': 0.9, 'k': 5, 'p': 2}
2021-01-26 00:02:27,146 - pyswarms.single.local_best - INFO - Optimization finished | best cost: 912.5819263516657, best pos: [1.75389522e+00 1.09824472e+00 1.20297493e+02 2.32980439e-01
 1.68772543e-06 4.00370905e-06 2.10779325e-06]
2021-01-26 00:02:27,184 - pyswarms.single.local_best - INFO - Optimize for 500 iters with {'c1': 0.1, 'c2': 0.3, 'w': 0.9, 'k': 5, 'p': 2}
2021-01-26 00:02:53,304 - pyswarms.single.local_best - INFO - Optimization finished | best cost: 925.3594939569708, best pos: [1.29028907e+00 8.04877860e-01 1.19062294e+02 4.28163699e-01
 3.61367189e-06 2.96851086e-06 1.94261233e-06]
2021-01-26 00:02:53,341 - pyswarms.single.local_best - INFO - Optimize for 500 iters with {'c1': 0.1, 'c2': 0.3, 'w': 0.9, 'k': 5, 'p': 2}
2021-01-26 00:03:20,261 - pyswarms.single.local_best - INFO - Optimization finished | best cost: 965.4005651095841, best pos: [1.72453501e+00 1.04378997e+00 1.17692751e+02 2.66013708e-01
 2.32439143e-06 2.73837674e-06 1.84473005e-06]
2021-01-26 00:03:20,307 - pyswarms.single.local_best - INFO - Optimize for 500 iters with {'c1': 0.1, 'c2': 0.3, 'w': 0.9, 'k': 5, 'p': 2}
2021-01-26 00:03:48,132 - pyswarms.single.local_best - INFO - Optimization finished | best cost: 969.423057210279, best pos: [1.30531156e+00 8.38374954e-01 1.20634795e+02 3.89114178e-01
 4.41409421e-07 2.48720827e-06 4.30535685e-06]
2021-01-26 00:03:48,176 - pyswarms.single.local_best - INFO - Optimize for 500 iters with {'c1': 0.1, 'c2': 0.3, 'w': 0.9, 'k': 5, 'p': 2}
2021-01-26 00:04:16,658 - pyswarms.single.local_best - INFO - Optimization finished | best cost: 994.1154411483892, best pos: [1.51294982e+00 9.42404297e-01 1.19615447e+02 3.14165180e-01
 1.37138579e-06 2.55904579e-06 3.10552109e-06]
2021-01-26 00:04:16,703 - pyswarms.single.local_best - INFO - Optimize for 500 iters with {'c1': 0.1, 'c2': 0.3, 'w': 0.9, 'k': 5, 'p': 2}
2021-01-26 00:04:43,102 - pyswarms.single.local_best - INFO - Optimization finished | best cost: 944.5543495583893, best pos: [1.11557398e+00 7.38305183e-01 1.18822241e+02 4.99502351e-01
 2.49675670e-06 3.18719428e-06 4.48387759e-06]
2021-01-26 00:04:43,148 - pyswarms.single.local_best - INFO - Optimize for 500 iters with {'c1': 0.1, 'c2': 0.3, 'w': 0.9, 'k': 5, 'p': 2}
2021-01-26 00:05:08,991 - pyswarms.single.local_best - INFO - Optimization finished | best cost: 972.8552436698981, best pos: [1.69054637e+00 1.06597374e+00 1.18900408e+02 2.66876183e-01
 3.22428573e-06 3.45172250e-06 1.37361694e-06]
2021-01-26 00:05:09,035 - pyswarms.single.local_best - INFO - Optimize for 500 iters with {'c1': 0.1, 'c2': 0.3, 'w': 0.9, 'k': 5, 'p': 2}
2021-01-26 00:05:36,634 - pyswarms.single.local_best - INFO - Optimization finished | best cost: 923.4048807067002, best pos: [1.28193388e+00 7.59145577e-01 1.19011757e+02 4.57769592e-01
 1.86317292e-06 4.27981752e-07 2.73466525e-06]
2021-01-26 00:05:36,673 - pyswarms.single.local_best - INFO - Optimize for 500 iters with {'c1': 0.1, 'c2': 0.3, 'w': 0.9, 'k': 5, 'p': 2}
2021-01-26 00:06:03,591 - pyswarms.single.local_best - INFO - Optimization finished | best cost: 1003.1906553039139, best pos: [1.41840692e+00 8.87129220e-01 1.18687429e+02 3.65988980e-01
 1.92437646e-06 1.45576045e-06 2.88023946e-06]
2021-01-26 00:06:03,635 - pyswarms.single.local_best - INFO - Optimize for 500 iters with {'c1': 0.1, 'c2': 0.3, 'w': 0.9, 'k': 5, 'p': 2}
2021-01-26 00:06:30,589 - pyswarms.single.local_best - INFO - Optimization finished | best cost: 930.9029679861467, best pos: [1.32349392e+00 8.12063129e-01 1.19183351e+02 4.17839961e-01
 2.19852833e-06 2.89535037e-06 2.05556045e-06]
2021-01-26 00:06:30,634 - pyswarms.single.local_best - INFO - Optimize for 500 iters with {'c1': 0.1, 'c2': 0.3, 'w': 0.9, 'k': 5, 'p': 2}
2021-01-26 00:06:59,139 - pyswarms.single.local_best - INFO - Optimization finished | best cost: 965.2702066948514, best pos: [1.42883063e+00 9.19770373e-01 1.19448681e+02 3.43382548e-01
 2.91179060e-07 2.16683002e-06 3.74732181e-06]
2021-01-26 00:06:59,182 - pyswarms.single.local_best - INFO - Optimize for 500 iters with {'c1': 0.1, 'c2': 0.3, 'w': 0.9, 'k': 5, 'p': 2}
2021-01-26 00:07:26,392 - pyswarms.single.local_best - INFO - Optimization finished | best cost: 954.4329008282825, best pos: [1.55883917e+00 1.01608170e+00 1.19603513e+02 2.86115218e-01
 4.24868591e-06 2.59649060e-06 2.51557992e-06]
2021-01-26 00:07:26,438 - pyswarms.single.local_best - INFO - Optimize for 500 iters with {'c1': 0.1, 'c2': 0.3, 'w': 0.9, 'k': 5, 'p': 2}
2021-01-26 00:07:53,175 - pyswarms.single.local_best - INFO - Optimization finished | best cost: 983.2650900660059, best pos: [9.59041919e-01 6.24657546e-01 1.21153045e+02 6.14634752e-01
 3.35009321e-06 4.73589078e-06 3.84304497e-06]
2021-01-26 00:07:53,217 - pyswarms.single.local_best - INFO - Optimize for 500 iters with {'c1': 0.1, 'c2': 0.3, 'w': 0.9, 'k': 5, 'p': 2}
2021-01-26 00:08:21,015 - pyswarms.single.local_best - INFO - Optimization finished | best cost: 950.8684838947426, best pos: [1.52448309e+00 9.87859101e-01 1.19222974e+02 3.00779403e-01
 2.85371488e-06 2.94754675e-06 2.90875121e-06]
2021-01-26 00:08:21,059 - pyswarms.single.local_best - INFO - Optimize for 500 iters with {'c1': 0.1, 'c2': 0.3, 'w': 0.9, 'k': 5, 'p': 2}
2021-01-26 00:08:48,549 - pyswarms.single.local_best - INFO - Optimization finished | best cost: 940.2129032951664, best pos: [1.72070282e+00 1.08732242e+00 1.19694702e+02 2.38930122e-01
 1.30237898e-07 1.52417780e-06 3.40764631e-06]
2021-01-26 00:08:48,593 - pyswarms.single.local_best - INFO - Optimize for 500 iters with {'c1': 0.1, 'c2': 0.3, 'w': 0.9, 'k': 5, 'p': 2}
2021-01-26 00:09:15,556 - pyswarms.single.local_best - INFO - Optimization finished | best cost: 908.226230555457, best pos: [1.75475669e+00 1.14450217e+00 1.20391728e+02 2.12657285e-01
 2.50045070e-06 4.10404633e-06 3.09708234e-06]
2021-01-26 00:09:15,598 - pyswarms.single.local_best - INFO - Optimize for 500 iters with {'c1': 0.1, 'c2': 0.3, 'w': 0.9, 'k': 5, 'p': 2}
2021-01-26 00:09:41,521 - pyswarms.single.local_best - INFO - Optimization finished | best cost: 1011.3485934829991, best pos: [1.86334477e+00 1.13767212e+00 1.19723421e+02 2.18109750e-01
 1.45935886e-06 3.54070722e-06 1.65579207e-06]
2021-01-26 00:09:41,560 - pyswarms.single.local_best - INFO - Optimize for 500 iters with {'c1': 0.1, 'c2': 0.3, 'w': 0.9, 'k': 5, 'p': 2}
2021-01-26 00:10:09,590 - pyswarms.single.local_best - INFO - Optimization finished | best cost: 963.992348061885, best pos: [1.30386660e+00 8.08519029e-01 1.20766244e+02 4.07549476e-01
 7.44477485e-07 4.87076773e-06 2.36048343e-06]
2021-01-26 00:10:09,641 - pyswarms.single.local_best - INFO - Optimize for 500 iters with {'c1': 0.1, 'c2': 0.3, 'w': 0.9, 'k': 5, 'p': 2}
2021-01-26 00:10:37,650 - pyswarms.single.local_best - INFO - Optimization finished | best cost: 940.3029391325057, best pos: [1.43256795e+00 9.47331413e-01 1.24155387e+02 2.92989170e-01
 3.46778138e-06 3.11540673e-06 4.69723405e-06]
2021-01-26 00:10:37,694 - pyswarms.single.local_best - INFO - Optimize for 500 iters with {'c1': 0.1, 'c2': 0.3, 'w': 0.9, 'k': 5, 'p': 2}
2021-01-26 00:11:04,249 - pyswarms.single.local_best - INFO - Optimization finished | best cost: 966.8748032963078, best pos: [1.54462463e+00 9.91723227e-01 1.18467334e+02 3.02060387e-01
 2.76908285e-06 2.14063405e-06 2.87919399e-06]
2021-01-26 00:11:04,294 - pyswarms.single.local_best - INFO - Optimize for 500 iters with {'c1': 0.1, 'c2': 0.3, 'w': 0.9, 'k': 5, 'p': 2}
2021-01-26 00:11:31,584 - pyswarms.single.local_best - INFO - Optimization finished | best cost: 980.513191203542, best pos: [1.58665591e+00 1.01461803e+00 1.19800470e+02 2.74205357e-01
 3.62833372e-06 1.97504500e-06 3.17473822e-06]
2021-01-26 00:11:31,620 - pyswarms.single.local_best - INFO - Optimize for 500 iters with {'c1': 0.1, 'c2': 0.3, 'w': 0.9, 'k': 5, 'p': 2}
2021-01-26 00:11:58,519 - pyswarms.single.local_best - INFO - Optimization finished | best cost: 1005.5658306259411, best pos: [1.61903221e+00 1.03201817e+00 1.19715666e+02 2.66742610e-01
 3.28394806e-06 4.10896769e-06 2.38924239e-06]
2021-01-26 00:11:58,563 - pyswarms.single.local_best - INFO - Optimize for 500 iters with {'c1': 0.1, 'c2': 0.3, 'w': 0.9, 'k': 5, 'p': 2}
2021-01-26 00:12:24,477 - pyswarms.single.local_best - INFO - Optimization finished | best cost: 909.2814645923924, best pos: [1.51188635e+00 9.68663748e-01 1.19690176e+02 3.07773188e-01
 2.38298107e-06 2.41276147e-06 3.01121728e-06]
2021-01-26 00:12:24,518 - pyswarms.single.local_best - INFO - Optimize for 500 iters with {'c1': 0.1, 'c2': 0.3, 'w': 0.9, 'k': 5, 'p': 2}
2021-01-26 00:12:50,314 - pyswarms.single.local_best - INFO - Optimization finished | best cost: 962.3466870288448, best pos: [1.52884273e+00 9.80548639e-01 1.20083238e+02 2.99934680e-01
 2.73186177e-06 2.63793323e-06 2.75144282e-06]
2021-01-26 00:12:50,358 - pyswarms.single.local_best - INFO - Optimize for 500 iters with {'c1': 0.1, 'c2': 0.3, 'w': 0.9, 'k': 5, 'p': 2}
2021-01-26 00:13:16,926 - pyswarms.single.local_best - INFO - Optimization finished | best cost: 952.6668595315125, best pos: [1.47112217e+00 9.61627093e-01 1.22562118e+02 3.01362847e-01
 2.72083089e-06 4.64373200e-06 2.91326070e-06]
2021-01-26 00:13:16,971 - pyswarms.single.local_best - INFO - Optimize for 500 iters with {'c1': 0.1, 'c2': 0.3, 'w': 0.9, 'k': 5, 'p': 2}
2021-01-26 00:13:43,630 - pyswarms.single.local_best - INFO - Optimization finished | best cost: 931.1988228808975, best pos: [1.56240929e+00 1.02908224e+00 1.20383388e+02 2.76433392e-01
 3.62838746e-06 1.49748471e-06 3.28429424e-06]
2021-01-26 00:13:43,673 - pyswarms.single.local_best - INFO - Optimize for 500 iters with {'c1': 0.1, 'c2': 0.3, 'w': 0.9, 'k': 5, 'p': 2}
2021-01-26 00:14:11,452 - pyswarms.single.local_best - INFO - Optimization finished | best cost: 947.1762838649003, best pos: [1.32085879e+00 8.38275642e-01 1.21136515e+02 3.83430252e-01
 2.48692964e-06 2.08658750e-06 3.59982487e-06]
2021-01-26 00:14:11,494 - pyswarms.single.local_best - INFO - Optimize for 500 iters with {'c1': 0.1, 'c2': 0.3, 'w': 0.9, 'k': 5, 'p': 2}
2021-01-26 00:14:37,275 - pyswarms.single.local_best - INFO - Optimization finished | best cost: 969.9777370978026, best pos: [1.38148846e+00 8.33248851e-01 1.19922275e+02 3.89678049e-01
 2.39826149e-06 6.52729828e-08 2.83528840e-06]
2021-01-26 00:14:37,321 - pyswarms.single.local_best - INFO - Optimize for 500 iters with {'c1': 0.1, 'c2': 0.3, 'w': 0.9, 'k': 5, 'p': 2}
2021-01-26 00:15:05,267 - pyswarms.single.local_best - INFO - Optimization finished | best cost: 931.1701848217685, best pos: [1.43926869e+00 9.10901983e-01 1.21527697e+02 3.29587387e-01
 3.01944961e-07 2.39518187e-06 3.72411306e-06]
2021-01-26 00:15:05,311 - pyswarms.single.local_best - INFO - Optimize for 500 iters with {'c1': 0.1, 'c2': 0.3, 'w': 0.9, 'k': 5, 'p': 2}
2021-01-26 00:15:32,298 - pyswarms.single.local_best - INFO - Optimization finished | best cost: 1029.5121122057928, best pos: [1.58082258e+00 9.59638358e-01 1.19782487e+02 3.12271254e-01
 2.33847565e-06 6.81761063e-07 2.09900088e-06]
2021-01-26 00:15:32,342 - pyswarms.single.local_best - INFO - Optimize for 500 iters with {'c1': 0.1, 'c2': 0.3, 'w': 0.9, 'k': 5, 'p': 2}
2021-01-26 00:16:00,165 - pyswarms.single.local_best - INFO - Optimization finished | best cost: 910.3241277871246, best pos: [1.63159427e+00 1.10559105e+00 1.19320681e+02 2.41690183e-01
 1.64838875e-06 4.08791634e-06 4.07573642e-06]
2021-01-26 00:16:00,209 - pyswarms.single.local_best - INFO - Optimize for 500 iters with {'c1': 0.1, 'c2': 0.3, 'w': 0.9, 'k': 5, 'p': 2}
2021-01-26 00:16:26,161 - pyswarms.single.local_best - INFO - Optimization finished | best cost: 967.3247252331989, best pos: [1.53781405e+00 1.02775763e+00 1.24354345e+02 2.51176004e-01
 1.11185136e-06 4.86096786e-06 4.74583334e-06]
2021-01-26 00:16:26,202 - pyswarms.single.local_best - INFO - Optimize for 500 iters with {'c1': 0.1, 'c2': 0.3, 'w': 0.9, 'k': 5, 'p': 2}
2021-01-26 00:16:52,413 - pyswarms.single.local_best - INFO - Optimization finished | best cost: 972.5482229797888, best pos: [1.82460478e+00 1.17897292e+00 1.22593948e+02 1.83922498e-01
 2.42776058e-06 3.77337134e-06 3.27544996e-06]
2021-01-26 00:16:52,457 - pyswarms.single.local_best - INFO - Optimize for 500 iters with {'c1': 0.1, 'c2': 0.3, 'w': 0.9, 'k': 5, 'p': 2}
2021-01-26 00:17:20,049 - pyswarms.single.local_best - INFO - Optimization finished | best cost: 947.4968901445419, best pos: [1.19679691e+00 7.75087680e-01 1.21464204e+02 4.42728816e-01
 2.58549562e-06 2.96782791e-06 3.84654750e-06]
2021-01-26 00:17:20,094 - pyswarms.single.local_best - INFO - Optimize for 500 iters with {'c1': 0.1, 'c2': 0.3, 'w': 0.9, 'k': 5, 'p': 2}
2021-01-26 00:17:47,658 - pyswarms.single.local_best - INFO - Optimization finished | best cost: 973.9952134715144, best pos: [1.53748268e+00 1.00538225e+00 1.24311224e+02 2.55040217e-01
 2.67173376e-06 2.95052371e-06 4.66890118e-06]
2021-01-26 00:17:47,697 - pyswarms.single.local_best - INFO - Optimize for 500 iters with {'c1': 0.1, 'c2': 0.3, 'w': 0.9, 'k': 5, 'p': 2}
2021-01-26 00:18:15,572 - pyswarms.single.local_best - INFO - Optimization finished | best cost: 943.7062650419689, best pos: [1.52729391e+00 9.81356325e-01 1.19710734e+02 2.99869486e-01
 4.34074646e-06 3.41192732e-07 3.15296315e-06]
2021-01-26 00:18:15,614 - pyswarms.single.local_best - INFO - Optimize for 500 iters with {'c1': 0.1, 'c2': 0.3, 'w': 0.9, 'k': 5, 'p': 2}
2021-01-26 00:18:43,201 - pyswarms.single.local_best - INFO - Optimization finished | best cost: 1008.5694171924486, best pos: [1.79530724e+00 1.12301660e+00 1.17712679e+02 2.30294362e-01
 3.31621148e-06 2.11822143e-06 2.29445380e-06]
2021-01-26 00:18:43,243 - pyswarms.single.local_best - INFO - Optimize for 500 iters with {'c1': 0.1, 'c2': 0.3, 'w': 0.9, 'k': 5, 'p': 2}
2021-01-26 00:19:10,749 - pyswarms.single.local_best - INFO - Optimization finished | best cost: 911.4827426615548, best pos: [1.81781125e+00 1.18117045e+00 1.21426773e+02 1.91226884e-01
 2.43938370e-06 3.16012605e-06 3.36104022e-06]
2021-01-26 00:19:10,798 - pyswarms.single.local_best - INFO - Optimize for 500 iters with {'c1': 0.1, 'c2': 0.3, 'w': 0.9, 'k': 5, 'p': 2}
2021-01-26 00:19:38,101 - pyswarms.single.local_best - INFO - Optimization finished | best cost: 938.2577809814175, best pos: [1.65664622e+00 1.06877699e+00 1.19797594e+02 2.54045972e-01
 1.49516539e-06 2.64819955e-06 3.11544120e-06]
2021-01-26 00:19:38,149 - pyswarms.single.local_best - INFO - Optimize for 500 iters with {'c1': 0.1, 'c2': 0.3, 'w': 0.9, 'k': 5, 'p': 2}
2021-01-26 00:20:04,291 - pyswarms.single.local_best - INFO - Optimization finished | best cost: 975.0034451726922, best pos: [1.52637874e+00 1.00363114e+00 1.20153274e+02 2.86051214e-01
 2.52410123e-06 3.91538926e-06 3.36212195e-06]
2021-01-26 00:20:04,333 - pyswarms.single.local_best - INFO - Optimize for 500 iters with {'c1': 0.1, 'c2': 0.3, 'w': 0.9, 'k': 5, 'p': 2}
2021-01-26 00:20:30,772 - pyswarms.single.local_best - INFO - Optimization finished | best cost: 1013.0393551816305, best pos: [1.09949414e+00 7.17603074e-01 1.22986800e+02 4.83528310e-01
 3.20626365e-06 2.88457303e-06 4.93456104e-06]
2021-01-26 00:20:30,815 - pyswarms.single.local_best - INFO - Optimize for 500 iters with {'c1': 0.1, 'c2': 0.3, 'w': 0.9, 'k': 5, 'p': 2}
2021-01-26 00:20:58,811 - pyswarms.single.local_best - INFO - Optimization finished | best cost: 908.764533703531, best pos: [1.43522594e+00 9.20962353e-01 1.20390760e+02 3.42264385e-01
 2.58692478e-06 2.61619681e-06 2.50535709e-06]
2021-01-26 00:20:58,852 - pyswarms.single.local_best - INFO - Optimize for 500 iters with {'c1': 0.1, 'c2': 0.3, 'w': 0.9, 'k': 5, 'p': 2}
2021-01-26 00:21:25,390 - pyswarms.single.local_best - INFO - Optimization finished | best cost: 940.4438683739309, best pos: [1.38742432e+00 8.84642764e-01 1.18509030e+02 3.69836952e-01
 6.37773033e-07 1.59283515e-06 3.83250954e-06]
2021-01-26 00:21:25,429 - pyswarms.single.local_best - INFO - Optimize for 500 iters with {'c1': 0.1, 'c2': 0.3, 'w': 0.9, 'k': 5, 'p': 2}
2021-01-26 00:21:52,537 - pyswarms.single.local_best - INFO - Optimization finished | best cost: 950.9845927007201, best pos: [1.48000773e+00 9.59668083e-01 1.19994106e+02 3.16472613e-01
 2.13842344e-06 5.44233458e-07 3.60617371e-06]
2021-01-26 00:21:52,581 - pyswarms.single.local_best - INFO - Optimize for 500 iters with {'c1': 0.1, 'c2': 0.3, 'w': 0.9, 'k': 5, 'p': 2}
2021-01-26 00:22:19,248 - pyswarms.single.local_best - INFO - Optimization finished | best cost: 934.6145548288275, best pos: [1.84572396e+00 1.15007479e+00 1.19613463e+02 2.12351989e-01
 2.42766119e-06 4.11321574e-06 1.82009771e-06]
2021-01-26 00:22:19,290 - pyswarms.single.local_best - INFO - Optimize for 500 iters with {'c1': 0.1, 'c2': 0.3, 'w': 0.9, 'k': 5, 'p': 2}
2021-01-26 00:22:46,145 - pyswarms.single.local_best - INFO - Optimization finished | best cost: 934.1380199775474, best pos: [1.83795751e+00 1.17042862e+00 1.20114207e+02 2.04036228e-01
 3.29873378e-06 3.51481124e-06 2.22567600e-06]
2021-01-26 00:22:46,188 - pyswarms.single.local_best - INFO - Optimize for 500 iters with {'c1': 0.1, 'c2': 0.3, 'w': 0.9, 'k': 5, 'p': 2}
2021-01-26 00:23:12,687 - pyswarms.single.local_best - INFO - Optimization finished | best cost: 972.0818628652053, best pos: [1.19208971e+00 6.85327159e-01 1.17778008e+02 5.46435414e-01
 7.82097061e-07 4.47016770e-06 5.41898175e-07]
2021-01-26 00:23:12,729 - pyswarms.single.local_best - INFO - Optimize for 500 iters with {'c1': 0.1, 'c2': 0.3, 'w': 0.9, 'k': 5, 'p': 2}
2021-01-26 00:23:39,327 - pyswarms.single.local_best - INFO - Optimization finished | best cost: 946.4268194804074, best pos: [1.14574172e+00 7.23418879e-01 1.17689952e+02 5.13447512e-01
 8.56557523e-07 4.74099609e-06 2.87650619e-06]
2021-01-26 00:23:39,370 - pyswarms.single.local_best - INFO - Optimize for 500 iters with {'c1': 0.1, 'c2': 0.3, 'w': 0.9, 'k': 5, 'p': 2}
2021-01-26 00:24:05,955 - pyswarms.single.local_best - INFO - Optimization finished | best cost: 961.5796931853554, best pos: [1.40373166e+00 8.67943342e-01 1.18029813e+02 3.91601785e-01
 3.31714152e-06 1.88104370e-06 1.63613613e-06]
2021-01-26 00:24:06,002 - pyswarms.single.local_best - INFO - Optimize for 500 iters with {'c1': 0.1, 'c2': 0.3, 'w': 0.9, 'k': 5, 'p': 2}
2021-01-26 00:24:34,168 - pyswarms.single.local_best - INFO - Optimization finished | best cost: 968.0177051504319, best pos: [1.80367967e+00 1.15451812e+00 1.17374270e+02 2.23405429e-01
 2.74294674e-06 1.23040306e-06 2.82883036e-06]
2021-01-26 00:24:34,212 - pyswarms.single.local_best - INFO - Optimize for 500 iters with {'c1': 0.1, 'c2': 0.3, 'w': 0.9, 'k': 5, 'p': 2}
2021-01-26 00:25:01,503 - pyswarms.single.local_best - INFO - Optimization finished | best cost: 924.4093113890702, best pos: [1.38575036e+00 9.24680112e-01 1.20825244e+02 3.39725908e-01
 2.15670691e-06 8.99282107e-07 4.50847275e-06]
2021-01-26 00:25:01,547 - pyswarms.single.local_best - INFO - Optimize for 500 iters with {'c1': 0.1, 'c2': 0.3, 'w': 0.9, 'k': 5, 'p': 2}
2021-01-26 00:25:32,510 - pyswarms.single.local_best - INFO - Optimization finished | best cost: 2399.3919458799282, best pos: [1.93674643e+00 9.88372473e-01 8.67385092e+01 2.89970039e-01
 4.39263912e-07 3.07936175e-07 3.69828696e-08]
2021-01-26 00:25:32,553 - pyswarms.single.local_best - INFO - Optimize for 500 iters with {'c1': 0.1, 'c2': 0.3, 'w': 0.9, 'k': 5, 'p': 2}
2021-01-26 00:26:02,330 - pyswarms.single.local_best - INFO - Optimization finished | best cost: 2733.0540789410593, best pos: [1.81284134e+00 1.16849379e+00 9.44308551e+01 1.97223586e-01
 1.39595110e-07 4.29166466e-07 2.41503435e-07]
2021-01-26 00:26:02,370 - pyswarms.single.local_best - INFO - Optimize for 500 iters with {'c1': 0.1, 'c2': 0.3, 'w': 0.9, 'k': 5, 'p': 2}
2021-01-26 00:26:32,034 - pyswarms.single.local_best - INFO - Optimization finished | best cost: 2640.7664484395154, best pos: [1.15485786e+00 6.72812221e-01 8.77034653e+01 5.57621566e-01
 4.78690016e-07 2.95387405e-07 2.20174695e-07]
2021-01-26 00:26:32,075 - pyswarms.single.local_best - INFO - Optimize for 500 iters with {'c1': 0.1, 'c2': 0.3, 'w': 0.9, 'k': 5, 'p': 2}
2021-01-26 00:27:03,251 - pyswarms.single.local_best - INFO - Optimization finished | best cost: 2643.4859819218195, best pos: [1.92514276e+00 1.33401613e+00 9.50426830e+01 1.36496949e-01
 2.73858618e-07 3.67659313e-07 3.74981292e-07]
2021-01-26 00:27:03,286 - pyswarms.single.local_best - INFO - Optimize for 500 iters with {'c1': 0.1, 'c2': 0.3, 'w': 0.9, 'k': 5, 'p': 2}
2021-01-26 00:27:32,710 - pyswarms.single.local_best - INFO - Optimization finished | best cost: 2725.9737577402702, best pos: [1.23929675e+00 7.33479586e-01 8.18630690e+01 4.88092857e-01
 6.39190767e-07 4.24238899e-07 5.55043604e-07]
2021-01-26 00:27:32,756 - pyswarms.single.local_best - INFO - Optimize for 500 iters with {'c1': 0.1, 'c2': 0.3, 'w': 0.9, 'k': 5, 'p': 2}
2021-01-26 00:28:02,137 - pyswarms.single.local_best - INFO - Optimization finished | best cost: 2600.4009461351666, best pos: [1.60945493e+00 9.79107852e-01 9.15194645e+01 2.82382613e-01
 4.10631397e-07 2.27603669e-07 2.69912150e-07]
2021-01-26 00:28:02,189 - pyswarms.single.local_best - INFO - Optimize for 500 iters with {'c1': 0.1, 'c2': 0.3, 'w': 0.9, 'k': 5, 'p': 2}
2021-01-26 00:28:33,895 - pyswarms.single.local_best - INFO - Optimization finished | best cost: 2729.406962895322, best pos: [1.56949600e+00 8.25317599e-01 8.37183171e+01 3.97007697e-01
 1.89289982e-07 3.01128154e-07 3.14057129e-07]
2021-01-26 00:28:33,937 - pyswarms.single.local_best - INFO - Optimize for 500 iters with {'c1': 0.1, 'c2': 0.3, 'w': 0.9, 'k': 5, 'p': 2}
2021-01-26 00:29:03,956 - pyswarms.single.local_best - INFO - Optimization finished | best cost: 2482.2623314251623, best pos: [1.94723331e+00 8.28575596e-01 8.16732636e+01 3.95165790e-01
 5.53881109e-07 5.07731021e-08 1.02774186e-07]
2021-01-26 00:29:04,000 - pyswarms.single.local_best - INFO - Optimize for 500 iters with {'c1': 0.1, 'c2': 0.3, 'w': 0.9, 'k': 5, 'p': 2}
2021-01-26 00:29:35,613 - pyswarms.single.local_best - INFO - Optimization finished | best cost: 2565.3312197389555, best pos: [1.12954788e+00 6.75160681e-01 8.99263464e+01 5.40927683e-01
 6.30980553e-07 9.45728199e-08 3.17465761e-07]
2021-01-26 00:29:35,654 - pyswarms.single.local_best - INFO - Optimize for 500 iters with {'c1': 0.1, 'c2': 0.3, 'w': 0.9, 'k': 5, 'p': 2}
2021-01-26 00:30:05,933 - pyswarms.single.local_best - INFO - Optimization finished | best cost: 2632.8782540294987, best pos: [1.36642279e+00 8.42809706e-01 8.84585099e+01 3.80507045e-01
 3.47701404e-07 2.57979417e-07 4.26491614e-07]
2021-01-26 00:30:05,976 - pyswarms.single.local_best - INFO - Optimize for 500 iters with {'c1': 0.1, 'c2': 0.3, 'w': 0.9, 'k': 5, 'p': 2}
2021-01-26 00:30:35,484 - pyswarms.single.local_best - INFO - Optimization finished | best cost: 2691.6289713675023, best pos: [1.11575705e+00 6.30028337e-01 8.64736495e+01 5.98133239e-01
 5.57654014e-07 2.00193122e-07 3.64066491e-07]
2021-01-26 00:30:35,530 - pyswarms.single.local_best - INFO - Optimize for 500 iters with {'c1': 0.1, 'c2': 0.3, 'w': 0.9, 'k': 5, 'p': 2}
2021-01-26 00:31:05,421 - pyswarms.single.local_best - INFO - Optimization finished | best cost: 2548.843660938184, best pos: [1.35087410e+00 9.30224462e-01 9.43092316e+01 3.12825713e-01
 1.45351480e-07 3.86197558e-07 5.75753117e-07]
2021-01-26 00:31:05,466 - pyswarms.single.local_best - INFO - Optimize for 500 iters with {'c1': 0.1, 'c2': 0.3, 'w': 0.9, 'k': 5, 'p': 2}
2021-01-26 00:31:36,301 - pyswarms.single.local_best - INFO - Optimization finished | best cost: 2527.3667123215814, best pos: [1.42496939e+00 8.97057683e-01 9.14958991e+01 3.36364723e-01
 3.67665626e-07 4.17968294e-07 3.11576508e-07]
2021-01-26 00:31:36,346 - pyswarms.single.local_best - INFO - Optimize for 500 iters with {'c1': 0.1, 'c2': 0.3, 'w': 0.9, 'k': 5, 'p': 2}
2021-01-26 00:32:07,940 - pyswarms.single.local_best - INFO - Optimization finished | best cost: 2480.119756079012, best pos: [1.14464715e+00 7.17249544e-01 9.12297051e+01 4.91067692e-01
 4.58359803e-07 4.12571591e-07 3.11953524e-07]
2021-01-26 00:32:07,984 - pyswarms.single.local_best - INFO - Optimize for 500 iters with {'c1': 0.1, 'c2': 0.3, 'w': 0.9, 'k': 5, 'p': 2}
2021-01-26 00:32:37,401 - pyswarms.single.local_best - INFO - Optimization finished | best cost: 2580.2322378609406, best pos: [1.61064751e+00 7.73160605e-01 8.26638379e+01 4.40594725e-01
 3.34685719e-07 1.08800649e-07 2.72746307e-07]
2021-01-26 00:32:37,447 - pyswarms.single.local_best - INFO - Optimize for 500 iters with {'c1': 0.1, 'c2': 0.3, 'w': 0.9, 'k': 5, 'p': 2}
2021-01-26 00:33:08,403 - pyswarms.single.local_best - INFO - Optimization finished | best cost: 2647.5092171588035, best pos: [1.47917068e+00 9.18575211e-01 9.04088844e+01 3.23261356e-01
 4.58621863e-07 4.22718804e-07 2.78843801e-07]
2021-01-26 00:33:08,447 - pyswarms.single.local_best - INFO - Optimize for 500 iters with {'c1': 0.1, 'c2': 0.3, 'w': 0.9, 'k': 5, 'p': 2}
2021-01-26 00:33:39,179 - pyswarms.single.local_best - INFO - Optimization finished | best cost: 2668.701900378172, best pos: [1.77124419e+00 1.21345729e+00 9.48697661e+01 1.77394526e-01
 4.00755273e-07 2.42453483e-07 3.76213422e-07]
2021-01-26 00:33:39,223 - pyswarms.single.local_best - INFO - Optimize for 500 iters with {'c1': 0.1, 'c2': 0.3, 'w': 0.9, 'k': 5, 'p': 2}
2021-01-26 00:34:08,979 - pyswarms.single.local_best - INFO - Optimization finished | best cost: 2549.508686816477, best pos: [1.66707067e+00 9.18929609e-01 8.53734507e+01 3.28414444e-01
 3.47357638e-07 2.44291325e-07 2.75264096e-07]
2021-01-26 00:34:09,022 - pyswarms.single.local_best - INFO - Optimize for 500 iters with {'c1': 0.1, 'c2': 0.3, 'w': 0.9, 'k': 5, 'p': 2}
2021-01-26 00:34:38,887 - pyswarms.single.local_best - INFO - Optimization finished | best cost: 2610.8619850666473, best pos: [1.24002614e+00 8.50723010e-01 9.05421598e+01 3.83033724e-01
 5.28246266e-07 2.83894084e-07 5.06018894e-07]
2021-01-26 00:34:38,929 - pyswarms.single.local_best - INFO - Optimize for 500 iters with {'c1': 0.1, 'c2': 0.3, 'w': 0.9, 'k': 5, 'p': 2}
2021-01-26 00:35:09,191 - pyswarms.single.local_best - INFO - Optimization finished | best cost: 2593.283793604181, best pos: [1.78904387e+00 1.05746710e+00 8.82776722e+01 2.48742541e-01
 6.54763375e-07 2.98041769e-07 1.69944479e-07]
2021-01-26 00:35:09,234 - pyswarms.single.local_best - INFO - Optimize for 500 iters with {'c1': 0.1, 'c2': 0.3, 'w': 0.9, 'k': 5, 'p': 2}
2021-01-26 00:35:40,141 - pyswarms.single.local_best - INFO - Optimization finished | best cost: 2641.6504393603414, best pos: [1.36793273e+00 9.06486587e-01 9.33325144e+01 3.33864355e-01
 2.57849704e-07 3.74291353e-07 3.91331617e-07]
2021-01-26 00:35:40,184 - pyswarms.single.local_best - INFO - Optimize for 500 iters with {'c1': 0.1, 'c2': 0.3, 'w': 0.9, 'k': 5, 'p': 2}
2021-01-26 00:36:10,693 - pyswarms.single.local_best - INFO - Optimization finished | best cost: 2624.638000931791, best pos: [1.41884911e+00 9.62681855e-01 9.16496489e+01 2.99803725e-01
 1.77039430e-07 2.66376700e-07 5.60544290e-07]
2021-01-26 00:36:10,739 - pyswarms.single.local_best - INFO - Optimize for 500 iters with {'c1': 0.1, 'c2': 0.3, 'w': 0.9, 'k': 5, 'p': 2}
2021-01-26 00:36:40,909 - pyswarms.single.local_best - INFO - Optimization finished | best cost: 2544.268797280333, best pos: [1.79892147e+00 1.22682223e+00 9.49824543e+01 1.68695807e-01
 2.08448417e-07 4.51925882e-07 4.06451192e-07]
2021-01-26 00:36:40,954 - pyswarms.single.local_best - INFO - Optimize for 500 iters with {'c1': 0.1, 'c2': 0.3, 'w': 0.9, 'k': 5, 'p': 2}
2021-01-26 00:37:12,991 - pyswarms.single.local_best - INFO - Optimization finished | best cost: 2644.589415121521, best pos: [1.60436221e+00 9.79180477e-01 9.00983132e+01 2.82314018e-01
 2.39452134e-07 2.54718298e-07 3.77881617e-07]
2021-01-26 00:37:13,037 - pyswarms.single.local_best - INFO - Optimize for 500 iters with {'c1': 0.1, 'c2': 0.3, 'w': 0.9, 'k': 5, 'p': 2}
2021-01-26 00:37:43,409 - pyswarms.single.local_best - INFO - Optimization finished | best cost: 2521.0914724571303, best pos: [1.56144625e+00 8.96591762e-01 8.98440618e+01 3.36669070e-01
 1.62256735e-07 4.58299274e-07 1.93120760e-07]
2021-01-26 00:37:43,447 - pyswarms.single.local_best - INFO - Optimize for 500 iters with {'c1': 0.1, 'c2': 0.3, 'w': 0.9, 'k': 5, 'p': 2}
2021-01-26 00:38:14,325 - pyswarms.single.local_best - INFO - Optimization finished | best cost: 2568.775695036044, best pos: [9.89144199e-01 7.11748748e-01 9.56368148e+01 4.99804453e-01
 2.15050272e-07 6.68827695e-07 6.36255309e-07]
2021-01-26 00:38:14,371 - pyswarms.single.local_best - INFO - Optimize for 500 iters with {'c1': 0.1, 'c2': 0.3, 'w': 0.9, 'k': 5, 'p': 2}
2021-01-26 00:38:43,888 - pyswarms.single.local_best - INFO - Optimization finished | best cost: 2545.1176429598745, best pos: [1.77957848e+00 8.75617949e-01 8.70827115e+01 3.65435539e-01
 2.66070032e-07 3.27493318e-07 6.64750927e-09]
2021-01-26 00:38:43,934 - pyswarms.single.local_best - INFO - Optimize for 500 iters with {'c1': 0.1, 'c2': 0.3, 'w': 0.9, 'k': 5, 'p': 2}
2021-01-26 00:39:15,182 - pyswarms.single.local_best - INFO - Optimization finished | best cost: 2516.6314892350815, best pos: [1.36154052e+00 8.03743267e-01 8.66810150e+01 4.17756987e-01
 2.57561418e-07 9.66041719e-08 4.48159161e-07]
2021-01-26 00:39:15,225 - pyswarms.single.local_best - INFO - Optimize for 500 iters with {'c1': 0.1, 'c2': 0.3, 'w': 0.9, 'k': 5, 'p': 2}
2021-01-26 00:39:46,548 - pyswarms.single.local_best - INFO - Optimization finished | best cost: 2611.245318929355, best pos: [1.59467632e+00 8.19945728e-01 8.49798056e+01 4.02352634e-01
 3.49061759e-07 2.08069349e-07 1.97643992e-07]
2021-01-26 00:39:46,589 - pyswarms.single.local_best - INFO - Optimize for 500 iters with {'c1': 0.1, 'c2': 0.3, 'w': 0.9, 'k': 5, 'p': 2}
2021-01-26 00:40:17,367 - pyswarms.single.local_best - INFO - Optimization finished | best cost: 2525.3640775335307, best pos: [1.07479056e+00 6.12154379e-01 8.45106983e+01 6.32296378e-01
 1.56342154e-08 3.17823789e-07 6.09175528e-07]
2021-01-26 00:40:17,410 - pyswarms.single.local_best - INFO - Optimize for 500 iters with {'c1': 0.1, 'c2': 0.3, 'w': 0.9, 'k': 5, 'p': 2}
2021-01-26 00:40:45,878 - pyswarms.single.local_best - INFO - Optimization finished | best cost: 2518.354720845019, best pos: [9.96578250e-01 6.49587334e-01 8.89228410e+01 5.76917927e-01
 2.39284388e-07 5.51141977e-07 5.95499560e-07]
2021-01-26 00:40:45,919 - pyswarms.single.local_best - INFO - Optimize for 500 iters with {'c1': 0.1, 'c2': 0.3, 'w': 0.9, 'k': 5, 'p': 2}
2021-01-26 00:41:16,531 - pyswarms.single.local_best - INFO - Optimization finished | best cost: 2490.8997196809155, best pos: [1.77295345e+00 1.12273324e+00 9.32598378e+01 2.12380950e-01
 1.19946724e-07 4.32352933e-07 2.83857688e-07]
2021-01-26 00:41:16,574 - pyswarms.single.local_best - INFO - Optimize for 500 iters with {'c1': 0.1, 'c2': 0.3, 'w': 0.9, 'k': 5, 'p': 2}
2021-01-26 00:41:47,329 - pyswarms.single.local_best - INFO - Optimization finished | best cost: 2462.3942238716977, best pos: [1.83306691e+00 1.18982612e+00 8.84251298e+01 1.92111103e-01
 7.25849160e-08 3.72290660e-07 4.44532461e-07]
2021-01-26 00:41:47,369 - pyswarms.single.local_best - INFO - Optimize for 500 iters with {'c1': 0.1, 'c2': 0.3, 'w': 0.9, 'k': 5, 'p': 2}
2021-01-26 00:42:17,931 - pyswarms.single.local_best - INFO - Optimization finished | best cost: 2614.937197308288, best pos: [1.87505745e+00 9.11175401e-01 8.51206752e+01 3.32878390e-01
 3.47161272e-07 4.00181780e-07 5.08216089e-08]
2021-01-26 00:42:17,973 - pyswarms.single.local_best - INFO - Optimize for 500 iters with {'c1': 0.1, 'c2': 0.3, 'w': 0.9, 'k': 5, 'p': 2}
2021-01-26 00:42:48,039 - pyswarms.single.local_best - INFO - Optimization finished | best cost: 2585.3167146026126, best pos: [1.46047258e+00 1.02829130e+00 9.37431076e+01 2.58800183e-01
 3.42152885e-07 4.28201509e-07 5.49281894e-07]
2021-01-26 00:42:48,082 - pyswarms.single.local_best - INFO - Optimize for 500 iters with {'c1': 0.1, 'c2': 0.3, 'w': 0.9, 'k': 5, 'p': 2}
2021-01-26 00:43:17,305 - pyswarms.single.local_best - INFO - Optimization finished | best cost: 2503.624411182258, best pos: [1.88451943e+00 8.17354941e-01 8.55520441e+01 3.94766921e-01
 3.52842159e-07 2.29506173e-07 1.57189220e-09]
2021-01-26 00:43:17,349 - pyswarms.single.local_best - INFO - Optimize for 500 iters with {'c1': 0.1, 'c2': 0.3, 'w': 0.9, 'k': 5, 'p': 2}
2021-01-26 00:43:47,942 - pyswarms.single.local_best - INFO - Optimization finished | best cost: 2518.0360540977113, best pos: [1.17823807e+00 8.51494945e-01 9.51999632e+01 3.68995294e-01
 4.98282288e-07 4.25526974e-07 6.48185546e-07]
2021-01-26 00:43:47,982 - pyswarms.single.local_best - INFO - Optimize for 500 iters with {'c1': 0.1, 'c2': 0.3, 'w': 0.9, 'k': 5, 'p': 2}
2021-01-26 00:44:18,912 - pyswarms.single.local_best - INFO - Optimization finished | best cost: 2432.9582620023034, best pos: [1.69272161e+00 1.04873832e+00 9.12735842e+01 2.49816348e-01
 3.76749396e-07 3.79872715e-07 2.36533488e-07]
2021-01-26 00:44:18,950 - pyswarms.single.local_best - INFO - Optimize for 500 iters with {'c1': 0.1, 'c2': 0.3, 'w': 0.9, 'k': 5, 'p': 2}
2021-01-26 00:44:49,494 - pyswarms.single.local_best - INFO - Optimization finished | best cost: 2513.0102749630746, best pos: [1.64367201e+00 1.13958680e+00 9.54256076e+01 2.02007242e-01
 4.99621059e-07 9.43079151e-08 4.78604138e-07]
2021-01-26 00:44:49,534 - pyswarms.single.local_best - INFO - Optimize for 500 iters with {'c1': 0.1, 'c2': 0.3, 'w': 0.9, 'k': 5, 'p': 2}
2021-01-26 00:45:21,067 - pyswarms.single.local_best - INFO - Optimization finished | best cost: 2444.8518201557204, best pos: [1.71138008e+00 1.15195906e+00 9.48394871e+01 1.98885576e-01
 3.28973102e-07 7.38722333e-08 4.15378042e-07]
2021-01-26 00:45:21,110 - pyswarms.single.local_best - INFO - Optimize for 500 iters with {'c1': 0.1, 'c2': 0.3, 'w': 0.9, 'k': 5, 'p': 2}
2021-01-26 00:45:51,265 - pyswarms.single.local_best - INFO - Optimization finished | best cost: 2535.361874573973, best pos: [1.64382232e+00 9.69831888e-01 8.52458312e+01 2.92391955e-01
 4.47925598e-07 2.20202216e-07 4.40264271e-07]
2021-01-26 00:45:51,309 - pyswarms.single.local_best - INFO - Optimize for 500 iters with {'c1': 0.1, 'c2': 0.3, 'w': 0.9, 'k': 5, 'p': 2}
2021-01-26 00:46:23,197 - pyswarms.single.local_best - INFO - Optimization finished | best cost: 2432.1286993556996, best pos: [1.73974135e+00 1.11872030e+00 9.41392741e+01 2.12075173e-01
 2.92986824e-07 1.69426735e-07 3.20190048e-07]
2021-01-26 00:46:23,241 - pyswarms.single.local_best - INFO - Optimize for 500 iters with {'c1': 0.1, 'c2': 0.3, 'w': 0.9, 'k': 5, 'p': 2}
2021-01-26 00:46:53,225 - pyswarms.single.local_best - INFO - Optimization finished | best cost: 2539.144570866552, best pos: [1.72148215e+00 1.08995162e+00 8.99959388e+01 2.33124427e-01
 9.91738264e-08 4.31086990e-07 3.53963504e-07]
2021-01-26 00:46:53,269 - pyswarms.single.local_best - INFO - Optimize for 500 iters with {'c1': 0.1, 'c2': 0.3, 'w': 0.9, 'k': 5, 'p': 2}
2021-01-26 00:47:23,575 - pyswarms.single.local_best - INFO - Optimization finished | best cost: 2556.0296970442632, best pos: [1.76885834e+00 1.25750276e+00 9.51120934e+01 1.61987444e-01
 4.09988019e-07 1.98409327e-07 4.66511290e-07]
2021-01-26 00:47:23,619 - pyswarms.single.local_best - INFO - Optimize for 500 iters with {'c1': 0.1, 'c2': 0.3, 'w': 0.9, 'k': 5, 'p': 2}
2021-01-26 00:47:55,563 - pyswarms.single.local_best - INFO - Optimization finished | best cost: 2740.4613818589496, best pos: [1.53826119e+00 8.98367946e-01 9.02126101e+01 3.36312959e-01
 5.44129770e-09 5.80861850e-07 2.16771579e-07]
2021-01-26 00:47:55,607 - pyswarms.single.local_best - INFO - Optimize for 500 iters with {'c1': 0.1, 'c2': 0.3, 'w': 0.9, 'k': 5, 'p': 2}
2021-01-26 00:48:25,628 - pyswarms.single.local_best - INFO - Optimization finished | best cost: 2602.4601891682983, best pos: [1.59435228e+00 8.46235133e-01 8.38583688e+01 3.85380482e-01
 2.50684442e-07 1.92203999e-07 3.02047487e-07]
2021-01-26 00:48:25,670 - pyswarms.single.local_best - INFO - Optimize for 500 iters with {'c1': 0.1, 'c2': 0.3, 'w': 0.9, 'k': 5, 'p': 2}
2021-01-26 00:48:57,103 - pyswarms.single.local_best - INFO - Optimization finished | best cost: 2609.261675690608, best pos: [1.26813313e+00 8.71412683e-01 9.42231072e+01 3.62302654e-01
 1.89492830e-07 4.37569897e-07 4.51316964e-07]
2021-01-26 00:48:57,147 - pyswarms.single.local_best - INFO - Optimize for 500 iters with {'c1': 0.1, 'c2': 0.3, 'w': 0.9, 'k': 5, 'p': 2}
2021-01-26 00:49:28,045 - pyswarms.single.local_best - INFO - Optimization finished | best cost: 2566.7137567896825, best pos: [1.54598828e+00 8.58286656e-01 8.62432342e+01 3.74622723e-01
 5.97856419e-07 3.47490450e-07 1.33374817e-07]
2021-01-26 00:49:28,086 - pyswarms.single.local_best - INFO - Optimize for 500 iters with {'c1': 0.1, 'c2': 0.3, 'w': 0.9, 'k': 5, 'p': 2}
2021-01-26 00:49:58,872 - pyswarms.single.local_best - INFO - Optimization finished | best cost: 2648.426321609294, best pos: [1.83813028e+00 1.10727414e+00 8.99629012e+01 2.25705369e-01
 1.56626406e-07 3.50732034e-07 2.44704387e-07]
2021-01-26 00:49:58,916 - pyswarms.single.local_best - INFO - Optimize for 500 iters with {'c1': 0.1, 'c2': 0.3, 'w': 0.9, 'k': 5, 'p': 2}
2021-01-26 00:50:29,080 - pyswarms.single.local_best - INFO - Optimization finished | best cost: 2597.7137508181095, best pos: [1.96592441e+00 9.67461944e-01 8.24947636e+01 2.96622008e-01
 3.74090310e-07 5.95027615e-07 1.21818151e-07]
2021-01-26 00:50:29,124 - pyswarms.single.local_best - INFO - Optimize for 500 iters with {'c1': 0.1, 'c2': 0.3, 'w': 0.9, 'k': 5, 'p': 2}
2021-01-26 00:51:00,791 - pyswarms.single.local_best - INFO - Optimization finished | best cost: 2614.3453612578455, best pos: [1.23697077e+00 7.96696954e-01 8.92522230e+01 4.21081190e-01
 3.57570276e-07 3.84385648e-07 4.66971032e-07]
2021-01-26 00:51:00,835 - pyswarms.single.local_best - INFO - Optimize for 500 iters with {'c1': 0.1, 'c2': 0.3, 'w': 0.9, 'k': 5, 'p': 2}
2021-01-26 00:51:30,848 - pyswarms.single.local_best - INFO - Optimization finished | best cost: 2646.730735518763, best pos: [1.74781680e+00 1.04352282e+00 8.71729929e+01 2.46273065e-01
 6.40326152e-07 3.44832487e-07 3.42638524e-07]
2021-01-26 00:51:30,887 - pyswarms.single.local_best - INFO - Optimize for 500 iters with {'c1': 0.1, 'c2': 0.3, 'w': 0.9, 'k': 5, 'p': 2}
2021-01-26 00:52:01,580 - pyswarms.single.local_best - INFO - Optimization finished | best cost: 2571.870315520359, best pos: [1.56691073e+00 1.06709905e+00 9.31208090e+01 2.40409258e-01
 1.05963044e-08 4.73125816e-07 5.01547163e-07]
2021-01-26 00:52:01,627 - pyswarms.single.local_best - INFO - Optimize for 500 iters with {'c1': 0.1, 'c2': 0.3, 'w': 0.9, 'k': 5, 'p': 2}
2021-01-26 00:52:32,099 - pyswarms.single.local_best - INFO - Optimization finished | best cost: 2669.011123826765, best pos: [1.29134686e+00 5.99815580e-01 8.19873100e+01 6.45718534e-01
 6.62504146e-08 1.64886947e-07 3.95445241e-07]
2021-01-26 00:52:32,144 - pyswarms.single.local_best - INFO - Optimize for 500 iters with {'c1': 0.1, 'c2': 0.3, 'w': 0.9, 'k': 5, 'p': 2}
2021-01-26 00:53:01,990 - pyswarms.single.local_best - INFO - Optimization finished | best cost: 2679.6205590166087, best pos: [1.61393607e+00 8.47578585e-01 8.92038022e+01 3.76493676e-01
 1.49838010e-07 1.28026935e-07 1.64966883e-07]
2021-01-26 00:53:02,027 - pyswarms.single.local_best - INFO - Optimize for 500 iters with {'c1': 0.1, 'c2': 0.3, 'w': 0.9, 'k': 5, 'p': 2}
2021-01-26 00:53:32,156 - pyswarms.single.local_best - INFO - Optimization finished | best cost: 2657.5651893340814, best pos: [1.44473331e+00 9.36505045e-01 9.01704203e+01 3.15963139e-01
 4.90718556e-07 5.69421986e-07 3.16644846e-07]
2021-01-26 00:53:32,195 - pyswarms.single.local_best - INFO - Optimize for 500 iters with {'c1': 0.1, 'c2': 0.3, 'w': 0.9, 'k': 5, 'p': 2}
2021-01-26 00:54:02,596 - pyswarms.single.local_best - INFO - Optimization finished | best cost: 2555.2220375860243, best pos: [1.80847541e+00 9.24545295e-01 8.39611587e+01 3.25630581e-01
 9.94624161e-08 3.97100884e-07 2.20186822e-07]
2021-01-26 00:54:02,648 - pyswarms.single.local_best - INFO - Optimize for 500 iters with {'c1': 0.1, 'c2': 0.3, 'w': 0.9, 'k': 5, 'p': 2}
2021-01-26 00:54:33,037 - pyswarms.single.local_best - INFO - Optimization finished | best cost: 2670.5546302136786, best pos: [1.46650747e+00 9.22524610e-01 8.96881636e+01 3.27814506e-01
 4.52912555e-07 3.80468720e-07 2.89927789e-07]
2021-01-26 00:54:33,080 - pyswarms.single.local_best - INFO - Optimize for 500 iters with {'c1': 0.1, 'c2': 0.3, 'w': 0.9, 'k': 5, 'p': 2}
2021-01-26 00:55:04,637 - pyswarms.single.local_best - INFO - Optimization finished | best cost: 2578.54111608395, best pos: [1.60139634e+00 1.09964168e+00 9.10118235e+01 2.26919667e-01
 5.94538714e-07 4.25048195e-07 4.42712807e-07]
2021-01-26 00:55:04,682 - pyswarms.single.local_best - INFO - Optimize for 500 iters with {'c1': 0.1, 'c2': 0.3, 'w': 0.9, 'k': 5, 'p': 2}
2021-01-26 00:55:35,415 - pyswarms.single.local_best - INFO - Optimization finished | best cost: 2488.1556400050536, best pos: [1.83034352e+00 1.25304873e+00 9.45076437e+01 1.61635898e-01
 2.77295609e-07 5.69000282e-07 3.73162173e-07]
2021-01-26 00:55:35,456 - pyswarms.single.local_best - INFO - Optimize for 500 iters with {'c1': 0.1, 'c2': 0.3, 'w': 0.9, 'k': 5, 'p': 2}
2021-01-26 00:56:04,861 - pyswarms.single.local_best - INFO - Optimization finished | best cost: 2610.6750172915913, best pos: [1.67167840e+00 1.13708283e+00 9.55705046e+01 2.08498517e-01
 2.30116583e-07 3.31155158e-07 3.52998975e-07]
2021-01-26 00:56:04,905 - pyswarms.single.local_best - INFO - Optimize for 500 iters with {'c1': 0.1, 'c2': 0.3, 'w': 0.9, 'k': 5, 'p': 2}
2021-01-26 00:56:34,894 - pyswarms.single.local_best - INFO - Optimization finished | best cost: 2595.370455330013, best pos: [1.45341465e+00 9.41220548e-01 9.36804580e+01 3.03775351e-01
 3.38989051e-07 3.68718625e-07 3.57013155e-07]
2021-01-26 00:56:34,937 - pyswarms.single.local_best - INFO - Optimize for 500 iters with {'c1': 0.1, 'c2': 0.3, 'w': 0.9, 'k': 5, 'p': 2}
2021-01-26 00:57:06,098 - pyswarms.single.local_best - INFO - Optimization finished | best cost: 2694.2362781229494, best pos: [1.60501364e+00 1.06473833e+00 9.22996540e+01 2.42501078e-01
 6.65760719e-07 2.28707973e-07 3.31966239e-07]
2021-01-26 00:57:06,141 - pyswarms.single.local_best - INFO - Optimize for 500 iters with {'c1': 0.1, 'c2': 0.3, 'w': 0.9, 'k': 5, 'p': 2}
2021-01-26 00:57:36,134 - pyswarms.single.local_best - INFO - Optimization finished | best cost: 2705.028613525, best pos: [1.78784764e+00 1.34968559e+00 9.68339724e+01 1.29383874e-01
 3.63150110e-07 4.85248098e-07 6.20913744e-07]
2021-01-26 00:57:36,177 - pyswarms.single.local_best - INFO - Optimize for 500 iters with {'c1': 0.1, 'c2': 0.3, 'w': 0.9, 'k': 5, 'p': 2}
2021-01-26 00:58:06,332 - pyswarms.single.local_best - INFO - Optimization finished | best cost: 2542.700953540146, best pos: [1.45579145e+00 7.25481358e-01 8.51778525e+01 4.87786382e-01
 3.71667335e-07 2.73021916e-07 1.21332915e-07]
2021-01-26 00:58:06,373 - pyswarms.single.local_best - INFO - Optimize for 500 iters with {'c1': 0.1, 'c2': 0.3, 'w': 0.9, 'k': 5, 'p': 2}
2021-01-26 00:58:35,187 - pyswarms.single.local_best - INFO - Optimization finished | best cost: 2588.68821376962, best pos: [1.76693852e+00 1.17911958e+00 9.13129714e+01 1.90987372e-01
 2.94496341e-08 1.24849679e-07 5.30363805e-07]
2021-01-26 00:58:35,230 - pyswarms.single.local_best - INFO - Optimize for 500 iters with {'c1': 0.1, 'c2': 0.3, 'w': 0.9, 'k': 5, 'p': 2}
2021-01-26 00:59:05,179 - pyswarms.single.local_best - INFO - Optimization finished | best cost: 2637.788695066003, best pos: [1.74221143e+00 1.06921965e+00 9.08406666e+01 2.40076385e-01
 1.21105843e-07 3.59656230e-07 2.93333777e-07]
2021-01-26 00:59:05,223 - pyswarms.single.local_best - INFO - Optimize for 500 iters with {'c1': 0.1, 'c2': 0.3, 'w': 0.9, 'k': 5, 'p': 2}
2021-01-26 00:59:34,912 - pyswarms.single.local_best - INFO - Optimization finished | best cost: 2531.9624139351895, best pos: [1.64959453e+00 9.69877640e-01 8.59332509e+01 2.96557537e-01
 1.77306785e-07 2.27404607e-07 4.26336448e-07]
2021-01-26 00:59:34,956 - pyswarms.single.local_best - INFO - Optimize for 500 iters with {'c1': 0.1, 'c2': 0.3, 'w': 0.9, 'k': 5, 'p': 2}
2021-01-26 01:00:05,007 - pyswarms.single.local_best - INFO - Optimization finished | best cost: 2558.040969327127, best pos: [1.79284036e+00 1.15493688e+00 8.99877682e+01 2.02216088e-01
 4.57860639e-07 3.63412910e-07 3.42830054e-07]
2021-01-26 01:00:05,049 - pyswarms.single.local_best - INFO - Optimize for 500 iters with {'c1': 0.1, 'c2': 0.3, 'w': 0.9, 'k': 5, 'p': 2}
2021-01-26 01:00:35,918 - pyswarms.single.local_best - INFO - Optimization finished | best cost: 2604.121358254972, best pos: [1.51708778e+00 9.32207736e-01 9.26614103e+01 3.10096301e-01
 6.12609042e-07 4.29236947e-07 1.47105403e-07]
2021-01-26 01:00:35,958 - pyswarms.single.local_best - INFO - Optimize for 500 iters with {'c1': 0.1, 'c2': 0.3, 'w': 0.9, 'k': 5, 'p': 2}
2021-01-26 01:01:05,717 - pyswarms.single.local_best - INFO - Optimization finished | best cost: 2457.83197866435, best pos: [1.81488471e+00 8.19626130e-01 8.42003917e+01 4.07772806e-01
 5.43440553e-07 1.62688865e-08 5.83285453e-08]
2021-01-26 01:01:05,761 - pyswarms.single.local_best - INFO - Optimize for 500 iters with {'c1': 0.1, 'c2': 0.3, 'w': 0.9, 'k': 5, 'p': 2}
2021-01-26 01:01:36,348 - pyswarms.single.local_best - INFO - Optimization finished | best cost: 2589.3480223130177, best pos: [1.15684297e+00 7.35641277e-01 9.49954277e+01 4.66671173e-01
 2.94783654e-07 3.58040789e-07 2.98234131e-07]
2021-01-26 01:01:36,392 - pyswarms.single.local_best - INFO - Optimize for 500 iters with {'c1': 0.1, 'c2': 0.3, 'w': 0.9, 'k': 5, 'p': 2}
2021-01-26 01:02:06,085 - pyswarms.single.local_best - INFO - Optimization finished | best cost: 2663.9619766236565, best pos: [1.77807064e+00 1.07777860e+00 8.95064418e+01 2.40240292e-01
 3.09269213e-07 8.89595313e-08 2.98714455e-07]
2021-01-26 01:02:06,128 - pyswarms.single.local_best - INFO - Optimize for 500 iters with {'c1': 0.1, 'c2': 0.3, 'w': 0.9, 'k': 5, 'p': 2}
2021-01-26 01:02:34,928 - pyswarms.single.local_best - INFO - Optimization finished | best cost: 2641.9727105073284, best pos: [1.60726904e+00 1.02686828e+00 9.13313662e+01 2.62460899e-01
 1.74344285e-07 4.80319326e-08 4.27560412e-07]
2021-01-26 01:02:34,971 - pyswarms.single.local_best - INFO - Optimize for 500 iters with {'c1': 0.1, 'c2': 0.3, 'w': 0.9, 'k': 5, 'p': 2}
2021-01-26 01:03:04,298 - pyswarms.single.local_best - INFO - Optimization finished | best cost: 2582.78345539602, best pos: [1.37724091e+00 9.18605339e-01 9.28086886e+01 3.23927458e-01
 2.34941268e-07 6.20372286e-07 3.89604017e-07]
2021-01-26 01:03:04,342 - pyswarms.single.local_best - INFO - Optimize for 500 iters with {'c1': 0.1, 'c2': 0.3, 'w': 0.9, 'k': 5, 'p': 2}
2021-01-26 01:03:35,375 - pyswarms.single.local_best - INFO - Optimization finished | best cost: 2573.4869407361334, best pos: [1.65154165e+00 1.11938727e+00 8.98908201e+01 2.21990158e-01
 3.72561637e-07 2.01019652e-07 4.95924512e-07]
2021-01-26 01:03:35,419 - pyswarms.single.local_best - INFO - Optimize for 500 iters with {'c1': 0.1, 'c2': 0.3, 'w': 0.9, 'k': 5, 'p': 2}
2021-01-26 01:04:05,750 - pyswarms.single.local_best - INFO - Optimization finished | best cost: 2559.8526382404725, best pos: [1.43244664e+00 9.26206554e-01 9.00841959e+01 3.22289569e-01
 7.60677960e-08 5.49663772e-07 4.39115372e-07]
2021-01-26 01:04:05,794 - pyswarms.single.local_best - INFO - Optimize for 500 iters with {'c1': 0.1, 'c2': 0.3, 'w': 0.9, 'k': 5, 'p': 2}
2021-01-26 01:04:35,914 - pyswarms.single.local_best - INFO - Optimization finished | best cost: 2555.603129523956, best pos: [1.68304425e+00 1.07576269e+00 9.13046829e+01 2.35078898e-01
 1.35522889e-07 3.16504782e-07 3.90019224e-07]
2021-01-26 01:04:35,954 - pyswarms.single.local_best - INFO - Optimize for 500 iters with {'c1': 0.1, 'c2': 0.3, 'w': 0.9, 'k': 5, 'p': 2}
2021-01-26 01:05:07,209 - pyswarms.single.local_best - INFO - Optimization finished | best cost: 2606.2770747984196, best pos: [1.35825519e+00 7.64257748e-01 9.04341978e+01 4.40626608e-01
 2.65418942e-07 3.23517141e-07 1.77958211e-07]
2021-01-26 01:05:07,251 - pyswarms.single.local_best - INFO - Optimize for 500 iters with {'c1': 0.1, 'c2': 0.3, 'w': 0.9, 'k': 5, 'p': 2}
2021-01-26 01:05:38,884 - pyswarms.single.local_best - INFO - Optimization finished | best cost: 2657.9127845267462, best pos: [1.24722610e+00 7.46715402e-01 8.95532341e+01 4.65674706e-01
 6.57294403e-07 1.63621346e-07 2.52511181e-07]
2021-01-26 01:05:38,923 - pyswarms.single.local_best - INFO - Optimize for 500 iters with {'c1': 0.1, 'c2': 0.3, 'w': 0.9, 'k': 5, 'p': 2}
2021-01-26 01:06:08,748 - pyswarms.single.local_best - INFO - Optimization finished | best cost: 2481.0478191630227, best pos: [1.72979376e+00 1.02358704e+00 9.02828968e+01 2.62873199e-01
 2.52748952e-07 2.38952835e-07 2.44461221e-07]
2021-01-26 01:06:08,793 - pyswarms.single.local_best - INFO - Optimize for 500 iters with {'c1': 0.1, 'c2': 0.3, 'w': 0.9, 'k': 5, 'p': 2}
2021-01-26 01:06:39,024 - pyswarms.single.local_best - INFO - Optimization finished | best cost: 2644.8019898483863, best pos: [1.63183223e+00 1.02920603e+00 8.85185730e+01 2.68909959e-01
 3.60839622e-07 2.31115945e-07 3.40962058e-07]
2021-01-26 01:06:39,067 - pyswarms.single.local_best - INFO - Optimize for 500 iters with {'c1': 0.1, 'c2': 0.3, 'w': 0.9, 'k': 5, 'p': 2}
2021-01-26 01:07:08,703 - pyswarms.single.local_best - INFO - Optimization finished | best cost: 2476.307454396493, best pos: [1.75053573e+00 1.02677227e+00 8.97529744e+01 2.65038942e-01
 2.37460098e-07 1.19227410e-07 2.49711519e-07]
2021-01-26 01:07:08,750 - pyswarms.single.local_best - INFO - Optimize for 500 iters with {'c1': 0.1, 'c2': 0.3, 'w': 0.9, 'k': 5, 'p': 2}
2021-01-26 01:07:39,571 - pyswarms.single.local_best - INFO - Optimization finished | best cost: 2708.9706816943817, best pos: [1.13462311e+00 7.38366603e-01 9.38132495e+01 4.65581001e-01
 7.41238961e-08 4.09177033e-07 4.91931961e-07]
2021-01-26 01:07:39,616 - pyswarms.single.local_best - INFO - Optimize for 500 iters with {'c1': 0.1, 'c2': 0.3, 'w': 0.9, 'k': 5, 'p': 2}
2021-01-26 01:08:09,741 - pyswarms.single.local_best - INFO - Optimization finished | best cost: 2570.0342247568333, best pos: [9.59677202e-01 6.38996328e-01 9.00495850e+01 6.01857656e-01
 2.35517071e-07 5.13066681e-07 5.24759659e-07]
2021-01-26 01:08:09,780 - pyswarms.single.local_best - INFO - Optimize for 500 iters with {'c1': 0.1, 'c2': 0.3, 'w': 0.9, 'k': 5, 'p': 2}
2021-01-26 01:08:39,683 - pyswarms.single.local_best - INFO - Optimization finished | best cost: 2623.126974022033, best pos: [1.32408249e+00 8.59958842e-01 9.05270293e+01 3.69099015e-01
 4.76282697e-08 3.59637001e-07 5.09264526e-07]
2021-01-26 01:08:39,725 - pyswarms.single.local_best - INFO - Optimize for 500 iters with {'c1': 0.1, 'c2': 0.3, 'w': 0.9, 'k': 5, 'p': 2}
2021-01-26 01:09:09,890 - pyswarms.single.local_best - INFO - Optimization finished | best cost: 2441.3776828673435, best pos: [1.59021023e+00 9.43928242e-01 8.68436253e+01 3.13868396e-01
 2.87636914e-07 4.35151971e-07 2.95495389e-07]
2021-01-26 01:09:09,936 - pyswarms.single.local_best - INFO - Optimize for 500 iters with {'c1': 0.1, 'c2': 0.3, 'w': 0.9, 'k': 5, 'p': 2}
2021-01-26 01:09:42,102 - pyswarms.single.local_best - INFO - Optimization finished | best cost: 2583.1473100552853, best pos: [1.39355575e+00 8.81554685e-01 9.09651386e+01 3.51218106e-01
 1.39797012e-07 4.91977928e-07 3.47879934e-07]
2021-01-26 01:09:42,148 - pyswarms.single.local_best - INFO - Optimize for 500 iters with {'c1': 0.1, 'c2': 0.3, 'w': 0.9, 'k': 5, 'p': 2}
2021-01-26 01:10:13,982 - pyswarms.single.local_best - INFO - Optimization finished | best cost: 2498.1817705475078, best pos: [1.16608094e+00 6.07932773e-01 8.55636774e+01 6.37680677e-01
 4.29587626e-07 2.46023028e-07 1.94296650e-07]
2021-01-26 01:10:14,026 - pyswarms.single.local_best - INFO - Optimize for 500 iters with {'c1': 0.1, 'c2': 0.3, 'w': 0.9, 'k': 5, 'p': 2}
2021-01-26 01:10:44,138 - pyswarms.single.local_best - INFO - Optimization finished | best cost: 2651.8362792572566, best pos: [1.58564551e+00 1.14998694e+00 9.48285253e+01 2.03949018e-01
 2.38723668e-07 2.26012918e-07 6.09372938e-07]
2021-01-26 01:10:44,180 - pyswarms.single.local_best - INFO - Optimize for 500 iters with {'c1': 0.1, 'c2': 0.3, 'w': 0.9, 'k': 5, 'p': 2}
2021-01-26 01:11:14,391 - pyswarms.single.local_best - INFO - Optimization finished | best cost: 2627.703282150947, best pos: [1.61257816e+00 9.18597689e-01 8.79533979e+01 3.22453410e-01
 1.29194351e-07 2.61002863e-07 3.24299552e-07]
2021-01-26 01:11:14,436 - pyswarms.single.local_best - INFO - Optimize for 500 iters with {'c1': 0.1, 'c2': 0.3, 'w': 0.9, 'k': 5, 'p': 2}
2021-01-26 01:11:43,645 - pyswarms.single.local_best - INFO - Optimization finished | best cost: 2563.353659146576, best pos: [1.63244078e+00 8.42345295e-01 8.48061985e+01 3.87144371e-01
 1.59811915e-07 2.20312986e-07 2.40850141e-07]
2021-01-26 01:11:43,684 - pyswarms.single.local_best - INFO - Optimize for 500 iters with {'c1': 0.1, 'c2': 0.3, 'w': 0.9, 'k': 5, 'p': 2}
2021-01-26 01:12:13,313 - pyswarms.single.local_best - INFO - Optimization finished | best cost: 2558.9640415090166, best pos: [1.97518396e+00 9.77982609e-01 8.45374762e+01 2.94002448e-01
 5.58519400e-07 2.02278872e-07 8.43042471e-08]
2021-01-26 01:12:13,365 - pyswarms.single.local_best - INFO - Optimize for 500 iters with {'c1': 0.1, 'c2': 0.3, 'w': 0.9, 'k': 5, 'p': 2}
2021-01-26 01:12:44,552 - pyswarms.single.local_best - INFO - Optimization finished | best cost: 2516.568176460803, best pos: [1.38753984e+00 8.52611356e-01 8.98006634e+01 3.68792601e-01
 1.14208144e-07 4.37676772e-07 3.87364322e-07]
2021-01-26 01:12:44,596 - pyswarms.single.local_best - INFO - Optimize for 500 iters with {'c1': 0.1, 'c2': 0.3, 'w': 0.9, 'k': 5, 'p': 2}
2021-01-26 01:13:14,828 - pyswarms.single.local_best - INFO - Optimization finished | best cost: 2725.1410772450627, best pos: [1.50072036e+00 1.01972375e+00 9.41617628e+01 2.67200686e-01
 2.68813491e-07 4.21397525e-07 3.82428656e-07]
2021-01-26 01:13:14,875 - pyswarms.single.local_best - INFO - Optimize for 500 iters with {'c1': 0.1, 'c2': 0.3, 'w': 0.9, 'k': 5, 'p': 2}
2021-01-26 01:13:44,860 - pyswarms.single.local_best - INFO - Optimization finished | best cost: 2541.341760897784, best pos: [1.68743879e+00 1.01807991e+00 9.17929622e+01 2.66757361e-01
 1.66755743e-07 3.57562996e-07 2.16716199e-07]
2021-01-26 01:13:44,903 - pyswarms.single.local_best - INFO - Optimize for 500 iters with {'c1': 0.1, 'c2': 0.3, 'w': 0.9, 'k': 5, 'p': 2}
2021-01-26 01:14:15,306 - pyswarms.single.local_best - INFO - Optimization finished | best cost: 2638.9068183946433, best pos: [1.17958108e+00 7.69593379e-01 9.01140167e+01 4.48008818e-01
 2.84592277e-07 2.32311686e-07 5.34835567e-07]
2021-01-26 01:14:15,349 - pyswarms.single.local_best - INFO - Optimize for 500 iters with {'c1': 0.1, 'c2': 0.3, 'w': 0.9, 'k': 5, 'p': 2}
2021-01-26 01:14:46,036 - pyswarms.single.local_best - INFO - Optimization finished | best cost: 2604.2401403715103, best pos: [1.26289988e+00 8.77527988e-01 9.43931942e+01 3.48273415e-01
 1.40194658e-07 3.33029849e-07 6.61683437e-07]
2021-01-26 01:14:46,079 - pyswarms.single.local_best - INFO - Optimize for 500 iters with {'c1': 0.1, 'c2': 0.3, 'w': 0.9, 'k': 5, 'p': 2}
2021-01-26 01:15:16,669 - pyswarms.single.local_best - INFO - Optimization finished | best cost: 2644.4071174327355, best pos: [1.38485176e+00 9.37376631e-01 9.05078852e+01 3.18777051e-01
 3.26849819e-07 2.81268644e-07 5.35550483e-07]
2021-01-26 01:15:16,714 - pyswarms.single.local_best - INFO - Optimize for 500 iters with {'c1': 0.1, 'c2': 0.3, 'w': 0.9, 'k': 5, 'p': 2}
2021-01-26 01:15:47,765 - pyswarms.single.local_best - INFO - Optimization finished | best cost: 2645.0573927497776, best pos: [1.92747405e+00 1.07771706e+00 8.57142561e+01 2.42199340e-01
 2.61336481e-07 4.85753764e-07 1.91584183e-07]
2021-01-26 01:15:47,818 - pyswarms.single.local_best - INFO - Optimize for 500 iters with {'c1': 0.1, 'c2': 0.3, 'w': 0.9, 'k': 5, 'p': 2}
2021-01-26 01:16:16,772 - pyswarms.single.local_best - INFO - Optimization finished | best cost: 2731.0827246833205, best pos: [1.63925382e+00 1.15278866e+00 1.07578190e+02 1.68507204e-01
 1.34063335e-06 2.70956224e-06 3.36675855e-06]
2021-01-26 01:16:16,817 - pyswarms.single.local_best - INFO - Optimize for 500 iters with {'c1': 0.1, 'c2': 0.3, 'w': 0.9, 'k': 5, 'p': 2}
2021-01-26 01:16:45,153 - pyswarms.single.local_best - INFO - Optimization finished | best cost: 2624.9040613976767, best pos: [1.60340984e+00 8.54524070e-01 8.82534651e+01 3.50224279e-01
 1.57793868e-06 2.06074596e-06 3.37546415e-06]
2021-01-26 01:16:45,197 - pyswarms.single.local_best - INFO - Optimize for 500 iters with {'c1': 0.1, 'c2': 0.3, 'w': 0.9, 'k': 5, 'p': 2}
2021-01-26 01:17:14,655 - pyswarms.single.local_best - INFO - Optimization finished | best cost: 2770.8696081441344, best pos: [1.25556773e+00 8.55146611e-01 1.07027368e+02 3.18118167e-01
 2.82515348e-06 2.80663901e-06 3.34390552e-06]
2021-01-26 01:17:14,699 - pyswarms.single.local_best - INFO - Optimize for 500 iters with {'c1': 0.1, 'c2': 0.3, 'w': 0.9, 'k': 5, 'p': 2}
2021-01-26 01:17:42,522 - pyswarms.single.local_best - INFO - Optimization finished | best cost: 2932.174938596861, best pos: [1.94011622e+00 1.07782033e+00 8.80632352e+01 2.25103779e-01
 1.49454383e-06 1.35852381e-06 3.40011285e-06]
2021-01-26 01:17:42,567 - pyswarms.single.local_best - INFO - Optimize for 500 iters with {'c1': 0.1, 'c2': 0.3, 'w': 0.9, 'k': 5, 'p': 2}
2021-01-26 01:18:10,897 - pyswarms.single.local_best - INFO - Optimization finished | best cost: 2803.000501632291, best pos: [1.56319284e+00 7.41435966e-01 8.84697861e+01 4.40608655e-01
 1.55552267e-06 3.24972084e-06 1.71665497e-06]
2021-01-26 01:18:10,940 - pyswarms.single.local_best - INFO - Optimize for 500 iters with {'c1': 0.1, 'c2': 0.3, 'w': 0.9, 'k': 5, 'p': 2}
2021-01-26 01:18:39,837 - pyswarms.single.local_best - INFO - Optimization finished | best cost: 2794.793563204322, best pos: [1.26059384e+00 7.72779094e-01 9.51756701e+01 4.11124456e-01
 1.55449749e-06 2.40702350e-06 3.41981095e-06]
2021-01-26 01:18:39,881 - pyswarms.single.local_best - INFO - Optimize for 500 iters with {'c1': 0.1, 'c2': 0.3, 'w': 0.9, 'k': 5, 'p': 2}
2021-01-26 01:19:08,656 - pyswarms.single.local_best - INFO - Optimization finished | best cost: 2706.8720880652563, best pos: [1.92683984e+00 8.01583319e-01 8.34754087e+01 4.00166521e-01
 1.70300778e-06 3.19409912e-06 2.15692677e-06]
2021-01-26 01:19:08,701 - pyswarms.single.local_best - INFO - Optimize for 500 iters with {'c1': 0.1, 'c2': 0.3, 'w': 0.9, 'k': 5, 'p': 2}
2021-01-26 01:19:38,633 - pyswarms.single.local_best - INFO - Optimization finished | best cost: 2746.5859423598204, best pos: [1.49866113e+00 8.86303187e-01 9.18047039e+01 3.31586416e-01
 2.87756455e-06 1.98121984e-06 2.88120183e-06]
2021-01-26 01:19:38,671 - pyswarms.single.local_best - INFO - Optimize for 500 iters with {'c1': 0.1, 'c2': 0.3, 'w': 0.9, 'k': 5, 'p': 2}
2021-01-26 01:20:07,363 - pyswarms.single.local_best - INFO - Optimization finished | best cost: 2748.127621702758, best pos: [1.86872994e+00 9.68503302e-01 8.87109228e+01 2.84834377e-01
 2.30240644e-06 2.28219163e-06 1.91081795e-06]
2021-01-26 01:20:07,407 - pyswarms.single.local_best - INFO - Optimize for 500 iters with {'c1': 0.1, 'c2': 0.3, 'w': 0.9, 'k': 5, 'p': 2}
2021-01-26 01:20:36,530 - pyswarms.single.local_best - INFO - Optimization finished | best cost: 2702.7910651623224, best pos: [1.64238572e+00 1.18403719e+00 1.08617278e+02 1.61941864e-01
 1.69848773e-06 2.00646584e-06 3.39215535e-06]
2021-01-26 01:20:36,582 - pyswarms.single.local_best - INFO - Optimize for 500 iters with {'c1': 0.1, 'c2': 0.3, 'w': 0.9, 'k': 5, 'p': 2}
2021-01-26 01:21:04,908 - pyswarms.single.local_best - INFO - Optimization finished | best cost: 2786.282406973165, best pos: [1.60712955e+00 1.13547620e+00 1.05929060e+02 1.83476123e-01
 1.72392914e-06 1.73612673e-06 3.36088543e-06]
2021-01-26 01:21:04,949 - pyswarms.single.local_best - INFO - Optimize for 500 iters with {'c1': 0.1, 'c2': 0.3, 'w': 0.9, 'k': 5, 'p': 2}
2021-01-26 01:21:33,737 - pyswarms.single.local_best - INFO - Optimization finished | best cost: 2766.031401369381, best pos: [1.56668664e+00 8.79861981e-01 8.89532036e+01 3.36838777e-01
 1.55586322e-06 2.79796747e-06 3.28239532e-06]
2021-01-26 01:21:33,776 - pyswarms.single.local_best - INFO - Optimize for 500 iters with {'c1': 0.1, 'c2': 0.3, 'w': 0.9, 'k': 5, 'p': 2}
2021-01-26 01:22:02,777 - pyswarms.single.local_best - INFO - Optimization finished | best cost: 2762.5733000146565, best pos: [1.52230115e+00 7.95321262e-01 8.86808832e+01 3.95070981e-01
 2.63733481e-06 1.46750076e-06 3.15599615e-06]
2021-01-26 01:22:02,823 - pyswarms.single.local_best - INFO - Optimize for 500 iters with {'c1': 0.1, 'c2': 0.3, 'w': 0.9, 'k': 5, 'p': 2}
2021-01-26 01:22:31,497 - pyswarms.single.local_best - INFO - Optimization finished | best cost: 2719.389611753528, best pos: [1.88206004e+00 1.07607777e+00 9.04993120e+01 2.22537806e-01
 2.86988820e-06 1.90356528e-06 2.60800053e-06]
2021-01-26 01:22:31,544 - pyswarms.single.local_best - INFO - Optimize for 500 iters with {'c1': 0.1, 'c2': 0.3, 'w': 0.9, 'k': 5, 'p': 2}
2021-01-26 01:23:00,441 - pyswarms.single.local_best - INFO - Optimization finished | best cost: 3007.174366755301, best pos: [1.75029512e+00 7.37813560e-01 8.53607368e+01 4.52200095e-01
 1.70627030e-06 3.47922415e-06 1.58363197e-06]
2021-01-26 01:23:00,485 - pyswarms.single.local_best - INFO - Optimize for 500 iters with {'c1': 0.1, 'c2': 0.3, 'w': 0.9, 'k': 5, 'p': 2}
2021-01-26 01:23:29,554 - pyswarms.single.local_best - INFO - Optimization finished | best cost: 2730.232675305661, best pos: [1.34252453e+00 9.20826824e-01 1.06542606e+02 2.78752082e-01
 2.32442267e-06 2.48491377e-06 3.38866631e-06]
2021-01-26 01:23:29,599 - pyswarms.single.local_best - INFO - Optimize for 500 iters with {'c1': 0.1, 'c2': 0.3, 'w': 0.9, 'k': 5, 'p': 2}
2021-01-26 01:23:57,521 - pyswarms.single.local_best - INFO - Optimization finished | best cost: 2777.9208130225516, best pos: [1.29686019e+00 8.63219262e-01 1.07197266e+02 3.07776562e-01
 3.34537591e-06 1.00674369e-06 3.17594617e-06]
2021-01-26 01:23:57,566 - pyswarms.single.local_best - INFO - Optimize for 500 iters with {'c1': 0.1, 'c2': 0.3, 'w': 0.9, 'k': 5, 'p': 2}
2021-01-26 01:24:26,352 - pyswarms.single.local_best - INFO - Optimization finished | best cost: 2748.2758746968584, best pos: [1.25966862e+00 8.61512322e-01 1.05204640e+02 3.22705735e-01
 3.14081352e-06 2.20734765e-06 3.17441717e-06]
2021-01-26 01:24:26,404 - pyswarms.single.local_best - INFO - Optimize for 500 iters with {'c1': 0.1, 'c2': 0.3, 'w': 0.9, 'k': 5, 'p': 2}
2021-01-26 01:24:55,616 - pyswarms.single.local_best - INFO - Optimization finished | best cost: 2663.712831214907, best pos: [1.79798188e+00 1.25608939e+00 1.08368458e+02 1.27183482e-01
 2.74467894e-06 3.43892642e-06 2.84820033e-06]
2021-01-26 01:24:55,660 - pyswarms.single.local_best - INFO - Optimize for 500 iters with {'c1': 0.1, 'c2': 0.3, 'w': 0.9, 'k': 5, 'p': 2}
2021-01-26 01:25:24,801 - pyswarms.single.local_best - INFO - Optimization finished | best cost: 2778.547637066844, best pos: [1.25334721e+00 7.22409203e-01 9.22633881e+01 4.60574204e-01
 5.08911804e-07 3.29546370e-06 3.43802962e-06]
2021-01-26 01:25:24,840 - pyswarms.single.local_best - INFO - Optimize for 500 iters with {'c1': 0.1, 'c2': 0.3, 'w': 0.9, 'k': 5, 'p': 2}
2021-01-26 01:25:52,351 - pyswarms.single.local_best - INFO - Optimization finished | best cost: 2705.959098409556, best pos: [1.35213012e+00 9.24094420e-01 1.06009221e+02 2.80165581e-01
 3.03273192e-06 1.94396847e-06 3.00976452e-06]
2021-01-26 01:25:52,395 - pyswarms.single.local_best - INFO - Optimize for 500 iters with {'c1': 0.1, 'c2': 0.3, 'w': 0.9, 'k': 5, 'p': 2}
2021-01-26 01:26:21,454 - pyswarms.single.local_best - INFO - Optimization finished | best cost: 2803.5331510797323, best pos: [1.35999512e+00 9.43156871e-01 1.08090589e+02 2.67973244e-01
 1.53431269e-06 2.84586655e-06 3.24815302e-06]
2021-01-26 01:26:21,501 - pyswarms.single.local_best - INFO - Optimize for 500 iters with {'c1': 0.1, 'c2': 0.3, 'w': 0.9, 'k': 5, 'p': 2}
2021-01-26 01:26:49,905 - pyswarms.single.local_best - INFO - Optimization finished | best cost: 2687.2438293003124, best pos: [1.37423177e+00 9.72061055e-01 1.06555087e+02 2.62661267e-01
 2.43886655e-06 1.37230739e-06 3.34681799e-06]
2021-01-26 01:26:49,950 - pyswarms.single.local_best - INFO - Optimize for 500 iters with {'c1': 0.1, 'c2': 0.3, 'w': 0.9, 'k': 5, 'p': 2}
2021-01-26 01:27:18,259 - pyswarms.single.local_best - INFO - Optimization finished | best cost: 2710.0433456326355, best pos: [1.48362131e+00 8.33207640e-01 9.06481914e+01 3.64148438e-01
 1.85434609e-06 1.55638053e-06 3.41844962e-06]
2021-01-26 01:27:18,302 - pyswarms.single.local_best - INFO - Optimize for 500 iters with {'c1': 0.1, 'c2': 0.3, 'w': 0.9, 'k': 5, 'p': 2}
2021-01-26 01:27:47,163 - pyswarms.single.local_best - INFO - Optimization finished | best cost: 2812.237867239678, best pos: [1.61333876e+00 9.35169039e-01 9.16781840e+01 2.93138886e-01
 1.60608221e-07 2.90943240e-06 3.40192341e-06]
2021-01-26 01:27:47,210 - pyswarms.single.local_best - INFO - Optimize for 500 iters with {'c1': 0.1, 'c2': 0.3, 'w': 0.9, 'k': 5, 'p': 2}
2021-01-26 01:28:16,781 - pyswarms.single.local_best - INFO - Optimization finished | best cost: 2727.962689927317, best pos: [1.24727123e+00 8.72372443e-01 1.07415894e+02 3.15867022e-01
 2.24865676e-06 2.95454506e-06 3.33075426e-06]
2021-01-26 01:28:16,827 - pyswarms.single.local_best - INFO - Optimize for 500 iters with {'c1': 0.1, 'c2': 0.3, 'w': 0.9, 'k': 5, 'p': 2}
2021-01-26 01:28:46,291 - pyswarms.single.local_best - INFO - Optimization finished | best cost: 2788.8305237157488, best pos: [1.51777128e+00 8.98486017e-01 9.46511808e+01 3.14031202e-01
 3.32340064e-07 1.13261995e-06 3.36253391e-06]
2021-01-26 01:28:46,337 - pyswarms.single.local_best - INFO - Optimize for 500 iters with {'c1': 0.1, 'c2': 0.3, 'w': 0.9, 'k': 5, 'p': 2}
2021-01-26 01:29:15,368 - pyswarms.single.local_best - INFO - Optimization finished | best cost: 2695.7267024193006, best pos: [1.71706846e+00 1.25863974e+00 1.12123008e+02 1.27358108e-01
 1.86474195e-06 2.99506816e-06 3.50964605e-06]
2021-01-26 01:29:15,412 - pyswarms.single.local_best - INFO - Optimize for 500 iters with {'c1': 0.1, 'c2': 0.3, 'w': 0.9, 'k': 5, 'p': 2}
2021-01-26 01:29:43,818 - pyswarms.single.local_best - INFO - Optimization finished | best cost: 2836.869436040334, best pos: [1.42277885e+00 6.56681408e-01 8.69762435e+01 5.43379984e-01
 1.51365905e-06 1.72454913e-06 2.64337916e-06]
2021-01-26 01:29:43,862 - pyswarms.single.local_best - INFO - Optimize for 500 iters with {'c1': 0.1, 'c2': 0.3, 'w': 0.9, 'k': 5, 'p': 2}
2021-01-26 01:30:12,160 - pyswarms.single.local_best - INFO - Optimization finished | best cost: 2781.2629411727653, best pos: [1.65867845e+00 9.26767593e-01 9.06859614e+01 3.04389525e-01
 6.77956963e-07 2.39023626e-06 2.76789329e-06]
2021-01-26 01:30:12,205 - pyswarms.single.local_best - INFO - Optimize for 500 iters with {'c1': 0.1, 'c2': 0.3, 'w': 0.9, 'k': 5, 'p': 2}
2021-01-26 01:30:40,172 - pyswarms.single.local_best - INFO - Optimization finished | best cost: 2725.714301451238, best pos: [1.63978562e+00 9.82667517e-01 9.29453672e+01 2.61864519e-01
 2.46762611e-06 2.09777146e-06 3.27751242e-06]
2021-01-26 01:30:40,209 - pyswarms.single.local_best - INFO - Optimize for 500 iters with {'c1': 0.1, 'c2': 0.3, 'w': 0.9, 'k': 5, 'p': 2}
2021-01-26 01:31:09,258 - pyswarms.single.local_best - INFO - Optimization finished | best cost: 2806.0219928779097, best pos: [1.69682260e+00 8.47992574e-01 9.01043511e+01 3.60104354e-01
 1.83671970e-06 3.33916324e-06 1.09922077e-06]
2021-01-26 01:31:09,303 - pyswarms.single.local_best - INFO - Optimize for 500 iters with {'c1': 0.1, 'c2': 0.3, 'w': 0.9, 'k': 5, 'p': 2}
2021-01-26 01:31:36,718 - pyswarms.single.local_best - INFO - Optimization finished | best cost: 2784.7571672445765, best pos: [1.99803293e+00 8.45652811e-01 8.53564354e+01 3.56047409e-01
 7.66238171e-07 2.22017542e-06 2.27996895e-06]
2021-01-26 01:31:36,757 - pyswarms.single.local_best - INFO - Optimize for 500 iters with {'c1': 0.1, 'c2': 0.3, 'w': 0.9, 'k': 5, 'p': 2}
2021-01-26 01:32:07,667 - pyswarms.single.local_best - INFO - Optimization finished | best cost: 2603.729542818993, best pos: [1.43309968e+00 1.00108498e+00 1.06487165e+02 2.33540069e-01
 3.45518363e-06 2.48095525e-06 3.39578959e-06]
2021-01-26 01:32:07,711 - pyswarms.single.local_best - INFO - Optimize for 500 iters with {'c1': 0.1, 'c2': 0.3, 'w': 0.9, 'k': 5, 'p': 2}
2021-01-26 01:32:36,368 - pyswarms.single.local_best - INFO - Optimization finished | best cost: 2759.4519459393905, best pos: [1.75104093e+00 9.78141965e-01 9.03690633e+01 2.69337867e-01
 3.37176492e-06 1.83713796e-06 2.58245298e-06]
2021-01-26 01:32:36,419 - pyswarms.single.local_best - INFO - Optimize for 500 iters with {'c1': 0.1, 'c2': 0.3, 'w': 0.9, 'k': 5, 'p': 2}
2021-01-26 01:33:05,242 - pyswarms.single.local_best - INFO - Optimization finished | best cost: 2756.95639001086, best pos: [1.55937254e+00 9.30530708e-01 9.29701780e+01 2.92495572e-01
 1.25831580e-06 3.43002894e-06 3.22578164e-06]
2021-01-26 01:33:05,281 - pyswarms.single.local_best - INFO - Optimize for 500 iters with {'c1': 0.1, 'c2': 0.3, 'w': 0.9, 'k': 5, 'p': 2}
2021-01-26 01:33:34,114 - pyswarms.single.local_best - INFO - Optimization finished | best cost: 2680.10270879212, best pos: [1.03059229e+00 6.93143614e-01 1.06424667e+02 4.59107982e-01
 2.93007482e-06 2.43052785e-06 3.52586136e-06]
2021-01-26 01:33:34,158 - pyswarms.single.local_best - INFO - Optimize for 500 iters with {'c1': 0.1, 'c2': 0.3, 'w': 0.9, 'k': 5, 'p': 2}
2021-01-26 01:34:02,425 - pyswarms.single.local_best - INFO - Optimization finished | best cost: 2701.618279344296, best pos: [1.49319833e+00 9.84970244e-01 1.05014992e+02 2.46062680e-01
 8.37506231e-07 3.24871834e-06 2.65015018e-06]
2021-01-26 01:34:02,474 - pyswarms.single.local_best - INFO - Optimize for 500 iters with {'c1': 0.1, 'c2': 0.3, 'w': 0.9, 'k': 5, 'p': 2}
2021-01-26 01:34:30,478 - pyswarms.single.local_best - INFO - Optimization finished | best cost: 2780.310238239379, best pos: [1.99702990e+00 9.60599733e-01 8.82397973e+01 2.77877347e-01
 2.50236575e-06 2.60416493e-06 1.68285214e-06]
2021-01-26 01:34:30,523 - pyswarms.single.local_best - INFO - Optimize for 500 iters with {'c1': 0.1, 'c2': 0.3, 'w': 0.9, 'k': 5, 'p': 2}
2021-01-26 01:34:59,786 - pyswarms.single.local_best - INFO - Optimization finished | best cost: 2796.3746173571703, best pos: [1.17647924e+00 7.90930000e-01 1.05344193e+02 3.70835424e-01
 2.36556149e-06 2.90433757e-06 3.35237830e-06]
2021-01-26 01:34:59,829 - pyswarms.single.local_best - INFO - Optimize for 500 iters with {'c1': 0.1, 'c2': 0.3, 'w': 0.9, 'k': 5, 'p': 2}
2021-01-26 01:35:28,398 - pyswarms.single.local_best - INFO - Optimization finished | best cost: 2640.7989477947713, best pos: [1.54248424e+00 7.37322010e-01 8.75043340e+01 4.50107405e-01
 1.63140504e-06 1.49532568e-06 2.71581841e-06]
2021-01-26 01:35:28,443 - pyswarms.single.local_best - INFO - Optimize for 500 iters with {'c1': 0.1, 'c2': 0.3, 'w': 0.9, 'k': 5, 'p': 2}
2021-01-26 01:35:56,443 - pyswarms.single.local_best - INFO - Optimization finished | best cost: 2813.8320897609074, best pos: [1.70026290e+00 7.00905197e-01 8.52894197e+01 4.90986120e-01
 1.45321370e-06 1.06696949e-06 2.44249640e-06]
2021-01-26 01:35:56,487 - pyswarms.single.local_best - INFO - Optimize for 500 iters with {'c1': 0.1, 'c2': 0.3, 'w': 0.9, 'k': 5, 'p': 2}
2021-01-26 01:36:24,020 - pyswarms.single.local_best - INFO - Optimization finished | best cost: 2821.239266441189, best pos: [1.75005488e+00 7.51147712e-01 8.63463711e+01 4.38171022e-01
 4.51523322e-07 2.70435608e-06 1.86053836e-06]
2021-01-26 01:36:24,058 - pyswarms.single.local_best - INFO - Optimize for 500 iters with {'c1': 0.1, 'c2': 0.3, 'w': 0.9, 'k': 5, 'p': 2}
2021-01-26 01:36:52,822 - pyswarms.single.local_best - INFO - Optimization finished | best cost: 2691.690641936251, best pos: [1.95634142e+00 1.07602521e+00 9.14839305e+01 2.14488525e-01
 2.52131526e-06 1.69704432e-06 2.37592487e-06]
2021-01-26 01:36:52,865 - pyswarms.single.local_best - INFO - Optimize for 500 iters with {'c1': 0.1, 'c2': 0.3, 'w': 0.9, 'k': 5, 'p': 2}
2021-01-26 01:37:21,586 - pyswarms.single.local_best - INFO - Optimization finished | best cost: 2750.627631785285, best pos: [1.86404409e+00 7.32763295e-01 8.47308767e+01 4.45636840e-01
 2.06291615e-06 1.92696670e-06 2.21373758e-06]
2021-01-26 01:37:21,626 - pyswarms.single.local_best - INFO - Optimize for 500 iters with {'c1': 0.1, 'c2': 0.3, 'w': 0.9, 'k': 5, 'p': 2}
2021-01-26 01:37:49,831 - pyswarms.single.local_best - INFO - Optimization finished | best cost: 2880.61817891362, best pos: [1.93488060e+00 8.13779187e-01 8.52136708e+01 3.87330858e-01
 3.85812221e-07 2.68452759e-06 1.92956445e-06]
2021-01-26 01:37:49,885 - pyswarms.single.local_best - INFO - Optimize for 500 iters with {'c1': 0.1, 'c2': 0.3, 'w': 0.9, 'k': 5, 'p': 2}
2021-01-26 01:38:17,169 - pyswarms.single.local_best - INFO - Optimization finished | best cost: 2700.060380936257, best pos: [1.63994317e+00 8.52273921e-01 8.96991677e+01 3.42894809e-01
 2.06993635e-06 8.78296380e-07 3.21989835e-06]
2021-01-26 01:38:17,214 - pyswarms.single.local_best - INFO - Optimize for 500 iters with {'c1': 0.1, 'c2': 0.3, 'w': 0.9, 'k': 5, 'p': 2}
2021-01-26 01:38:44,931 - pyswarms.single.local_best - INFO - Optimization finished | best cost: 2686.447930007772, best pos: [1.51481341e+00 1.07622706e+00 1.05762729e+02 2.06206947e-01
 2.14644132e-06 2.62110247e-06 3.50239778e-06]
2021-01-26 01:38:44,975 - pyswarms.single.local_best - INFO - Optimize for 500 iters with {'c1': 0.1, 'c2': 0.3, 'w': 0.9, 'k': 5, 'p': 2}
2021-01-26 01:39:13,690 - pyswarms.single.local_best - INFO - Optimization finished | best cost: 2680.1908546031764, best pos: [1.78464766e+00 9.14438755e-01 9.00492940e+01 3.14000388e-01
 3.78615349e-07 3.24310859e-06 1.68999601e-06]
2021-01-26 01:39:13,736 - pyswarms.single.local_best - INFO - Optimize for 500 iters with {'c1': 0.1, 'c2': 0.3, 'w': 0.9, 'k': 5, 'p': 2}
2021-01-26 01:39:43,162 - pyswarms.single.local_best - INFO - Optimization finished | best cost: 2822.118979731442, best pos: [1.32710144e+00 9.04971660e-01 1.07367177e+02 2.83947525e-01
 3.14840638e-06 2.88395371e-06 3.23596777e-06]
2021-01-26 01:39:43,205 - pyswarms.single.local_best - INFO - Optimize for 500 iters with {'c1': 0.1, 'c2': 0.3, 'w': 0.9, 'k': 5, 'p': 2}
2021-01-26 01:40:11,139 - pyswarms.single.local_best - INFO - Optimization finished | best cost: 2736.7399124942676, best pos: [1.96472617e+00 9.24454708e-01 8.54558467e+01 3.00142494e-01
 1.82891102e-06 1.82285013e-06 3.24973956e-06]
2021-01-26 01:40:11,185 - pyswarms.single.local_best - INFO - Optimize for 500 iters with {'c1': 0.1, 'c2': 0.3, 'w': 0.9, 'k': 5, 'p': 2}
2021-01-26 01:40:40,419 - pyswarms.single.local_best - INFO - Optimization finished | best cost: 2697.509473679418, best pos: [1.36001047e+00 6.68387040e-01 8.91691163e+01 5.19296386e-01
 1.60158369e-06 3.17730515e-06 1.95009414e-06]
2021-01-26 01:40:40,455 - pyswarms.single.local_best - INFO - Optimize for 500 iters with {'c1': 0.1, 'c2': 0.3, 'w': 0.9, 'k': 5, 'p': 2}
2021-01-26 01:41:10,273 - pyswarms.single.local_best - INFO - Optimization finished | best cost: 2762.601972743558, best pos: [1.28603568e+00 8.86413982e-01 1.04352556e+02 3.11699872e-01
 3.24322857e-06 1.95066717e-06 3.39888146e-06]
2021-01-26 01:41:10,318 - pyswarms.single.local_best - INFO - Optimize for 500 iters with {'c1': 0.1, 'c2': 0.3, 'w': 0.9, 'k': 5, 'p': 2}
2021-01-26 01:41:39,392 - pyswarms.single.local_best - INFO - Optimization finished | best cost: 2796.0991446614435, best pos: [1.51479868e+00 1.09857657e+00 1.07149837e+02 2.01012910e-01
 3.34832744e-06 1.16435022e-06 3.40384280e-06]
2021-01-26 01:41:39,436 - pyswarms.single.local_best - INFO - Optimize for 500 iters with {'c1': 0.1, 'c2': 0.3, 'w': 0.9, 'k': 5, 'p': 2}
2021-01-26 01:42:07,854 - pyswarms.single.local_best - INFO - Optimization finished | best cost: 2777.1628019153154, best pos: [1.77397152e+00 1.01376586e+00 9.18305893e+01 2.43669343e-01
 1.50006828e-06 2.14652131e-06 3.09971337e-06]
2021-01-26 01:42:07,901 - pyswarms.single.local_best - INFO - Optimize for 500 iters with {'c1': 0.1, 'c2': 0.3, 'w': 0.9, 'k': 5, 'p': 2}
2021-01-26 01:42:35,886 - pyswarms.single.local_best - INFO - Optimization finished | best cost: 2805.9454990731574, best pos: [1.83546375e+00 8.81349254e-01 8.78036564e+01 3.33769155e-01
 1.03752513e-06 1.37400547e-06 2.41193604e-06]
2021-01-26 01:42:35,930 - pyswarms.single.local_best - INFO - Optimize for 500 iters with {'c1': 0.1, 'c2': 0.3, 'w': 0.9, 'k': 5, 'p': 2}
2021-01-26 01:43:04,925 - pyswarms.single.local_best - INFO - Optimization finished | best cost: 2877.2628524675483, best pos: [1.68118904e+00 1.20171376e+00 1.08020570e+02 1.57392657e-01
 2.15293219e-06 1.39247989e-06 3.11001059e-06]
2021-01-26 01:43:04,968 - pyswarms.single.local_best - INFO - Optimize for 500 iters with {'c1': 0.1, 'c2': 0.3, 'w': 0.9, 'k': 5, 'p': 2}
2021-01-26 01:43:34,214 - pyswarms.single.local_best - INFO - Optimization finished | best cost: 2720.9132001189782, best pos: [1.56125986e+00 7.35087981e-01 8.81363454e+01 4.47052128e-01
 1.85441289e-06 9.29798079e-07 2.66547855e-06]
2021-01-26 01:43:34,256 - pyswarms.single.local_best - INFO - Optimize for 500 iters with {'c1': 0.1, 'c2': 0.3, 'w': 0.9, 'k': 5, 'p': 2}
2021-01-26 01:44:02,967 - pyswarms.single.local_best - INFO - Optimization finished | best cost: 2743.8339527675807, best pos: [1.95238601e+00 1.11941972e+00 9.01396464e+01 2.09458888e-01
 1.36020151e-06 2.25187776e-06 2.51346945e-06]
2021-01-26 01:44:03,010 - pyswarms.single.local_best - INFO - Optimize for 500 iters with {'c1': 0.1, 'c2': 0.3, 'w': 0.9, 'k': 5, 'p': 2}
2021-01-26 01:44:31,607 - pyswarms.single.local_best - INFO - Optimization finished | best cost: 2785.16500880678, best pos: [9.37272008e-01 6.48004881e-01 1.10377766e+02 5.09751807e-01
 3.20751153e-06 3.43319122e-06 3.09538666e-06]
2021-01-26 01:44:31,646 - pyswarms.single.local_best - INFO - Optimize for 500 iters with {'c1': 0.1, 'c2': 0.3, 'w': 0.9, 'k': 5, 'p': 2}
2021-01-26 01:45:00,365 - pyswarms.single.local_best - INFO - Optimization finished | best cost: 2748.7940492230864, best pos: [1.45908273e+00 8.37416219e-01 9.22385357e+01 3.57001858e-01
 2.10142150e-06 9.40210715e-07 3.49388359e-06]
2021-01-26 01:45:00,409 - pyswarms.single.local_best - INFO - Optimize for 500 iters with {'c1': 0.1, 'c2': 0.3, 'w': 0.9, 'k': 5, 'p': 2}
2021-01-26 01:45:29,776 - pyswarms.single.local_best - INFO - Optimization finished | best cost: 2745.1645831285878, best pos: [1.52545305e+00 8.51831832e-01 9.13198543e+01 3.50456476e-01
 3.18435646e-06 1.51144398e-08 3.08052863e-06]
2021-01-26 01:45:29,817 - pyswarms.single.local_best - INFO - Optimize for 500 iters with {'c1': 0.1, 'c2': 0.3, 'w': 0.9, 'k': 5, 'p': 2}
2021-01-26 01:45:59,788 - pyswarms.single.local_best - INFO - Optimization finished | best cost: 2720.7878598823686, best pos: [1.50084880e+00 7.23749398e-01 8.60175100e+01 4.62602894e-01
 1.64644156e-06 3.36121138e-06 3.08131836e-06]
2021-01-26 01:45:59,832 - pyswarms.single.local_best - INFO - Optimize for 500 iters with {'c1': 0.1, 'c2': 0.3, 'w': 0.9, 'k': 5, 'p': 2}
2021-01-26 01:46:27,923 - pyswarms.single.local_best - INFO - Optimization finished | best cost: 2791.2035987025147, best pos: [1.50374178e+00 1.07862522e+00 1.08006356e+02 2.06261658e-01
 1.87525687e-06 3.42563921e-06 3.13824355e-06]
2021-01-26 01:46:27,977 - pyswarms.single.local_best - INFO - Optimize for 500 iters with {'c1': 0.1, 'c2': 0.3, 'w': 0.9, 'k': 5, 'p': 2}
2021-01-26 01:46:56,557 - pyswarms.single.local_best - INFO - Optimization finished | best cost: 2708.6622867626957, best pos: [1.33966616e+00 9.32816820e-01 1.11372565e+02 2.61976344e-01
 3.10661461e-06 1.69592553e-06 3.30396752e-06]
2021-01-26 01:46:56,597 - pyswarms.single.local_best - INFO - Optimize for 500 iters with {'c1': 0.1, 'c2': 0.3, 'w': 0.9, 'k': 5, 'p': 2}
2021-01-26 01:47:26,498 - pyswarms.single.local_best - INFO - Optimization finished | best cost: 2792.8193391588024, best pos: [1.69672533e+00 1.19349251e+00 1.06366211e+02 1.57100087e-01
 1.41454623e-06 1.23194329e-06 3.46468942e-06]
2021-01-26 01:47:26,546 - pyswarms.single.local_best - INFO - Optimize for 500 iters with {'c1': 0.1, 'c2': 0.3, 'w': 0.9, 'k': 5, 'p': 2}
2021-01-26 01:47:55,589 - pyswarms.single.local_best - INFO - Optimization finished | best cost: 2783.2782674482933, best pos: [1.75616972e+00 7.35363743e-01 8.57908170e+01 4.52912675e-01
 2.12456699e-06 8.94630462e-07 2.16278759e-06]
2021-01-26 01:47:55,633 - pyswarms.single.local_best - INFO - Optimize for 500 iters with {'c1': 0.1, 'c2': 0.3, 'w': 0.9, 'k': 5, 'p': 2}
2021-01-26 01:48:23,494 - pyswarms.single.local_best - INFO - Optimization finished | best cost: 2765.7507972144376, best pos: [1.20265502e+00 6.07555362e-01 8.84470755e+01 6.19816494e-01
 1.56748528e-06 2.99289821e-06 2.09322192e-06]
2021-01-26 01:48:23,538 - pyswarms.single.local_best - INFO - Optimize for 500 iters with {'c1': 0.1, 'c2': 0.3, 'w': 0.9, 'k': 5, 'p': 2}
2021-01-26 01:48:52,209 - pyswarms.single.local_best - INFO - Optimization finished | best cost: 2706.2622446549713, best pos: [1.66935378e+00 9.21800423e-01 8.83929196e+01 3.06384187e-01
 2.45589344e-06 2.68079226e-06 3.17409900e-06]
2021-01-26 01:48:52,253 - pyswarms.single.local_best - INFO - Optimize for 500 iters with {'c1': 0.1, 'c2': 0.3, 'w': 0.9, 'k': 5, 'p': 2}
2021-01-26 01:49:20,167 - pyswarms.single.local_best - INFO - Optimization finished | best cost: 2789.4080819591886, best pos: [1.94185627e+00 8.01939094e-01 8.47374984e+01 3.88018032e-01
 1.70847281e-06 1.14348440e-07 3.03909866e-06]
2021-01-26 01:49:20,211 - pyswarms.single.local_best - INFO - Optimize for 500 iters with {'c1': 0.1, 'c2': 0.3, 'w': 0.9, 'k': 5, 'p': 2}
2021-01-26 01:49:48,244 - pyswarms.single.local_best - INFO - Optimization finished | best cost: 2784.8415829917917, best pos: [1.46660438e+00 8.00702410e-01 9.02589769e+01 3.88527912e-01
 1.81385903e-06 1.29862497e-06 3.41940853e-06]
2021-01-26 01:49:48,288 - pyswarms.single.local_best - INFO - Optimize for 500 iters with {'c1': 0.1, 'c2': 0.3, 'w': 0.9, 'k': 5, 'p': 2}
2021-01-26 01:50:16,685 - pyswarms.single.local_best - INFO - Optimization finished | best cost: 2798.471238191239, best pos: [1.86056411e+00 7.90408670e-01 8.65317609e+01 3.94171760e-01
 8.96900528e-07 1.04170306e-06 2.44651896e-06]
2021-01-26 01:50:16,732 - pyswarms.single.local_best - INFO - Optimize for 500 iters with {'c1': 0.1, 'c2': 0.3, 'w': 0.9, 'k': 5, 'p': 2}
2021-01-26 01:50:45,432 - pyswarms.single.local_best - INFO - Optimization finished | best cost: 2800.1355156769428, best pos: [1.74283649e+00 7.03595476e-01 8.88736059e+01 4.91569619e-01
 2.07980005e-06 9.97862727e-07 4.63486498e-07]
2021-01-26 01:50:45,478 - pyswarms.single.local_best - INFO - Optimize for 500 iters with {'c1': 0.1, 'c2': 0.3, 'w': 0.9, 'k': 5, 'p': 2}
2021-01-26 01:51:13,144 - pyswarms.single.local_best - INFO - Optimization finished | best cost: 2809.7368643274635, best pos: [1.52771565e+00 9.01480424e-01 9.30970472e+01 3.10644380e-01
 2.10006014e-06 2.25061613e-06 3.15156370e-06]
2021-01-26 01:51:13,187 - pyswarms.single.local_best - INFO - Optimize for 500 iters with {'c1': 0.1, 'c2': 0.3, 'w': 0.9, 'k': 5, 'p': 2}
2021-01-26 01:51:42,123 - pyswarms.single.local_best - INFO - Optimization finished | best cost: 2733.9117285146012, best pos: [1.45410469e+00 8.26793817e-01 9.16615786e+01 3.73758274e-01
 1.04522960e-06 1.50496184e-06 3.13083475e-06]
2021-01-26 01:51:42,165 - pyswarms.single.local_best - INFO - Optimize for 500 iters with {'c1': 0.1, 'c2': 0.3, 'w': 0.9, 'k': 5, 'p': 2}
2021-01-26 01:52:09,886 - pyswarms.single.local_best - INFO - Optimization finished | best cost: 2726.5077933294715, best pos: [1.54873768e+00 1.05487993e+00 1.10989394e+02 1.96696535e-01
 2.71575192e-07 1.94686336e-06 3.30735065e-06]
2021-01-26 01:52:09,926 - pyswarms.single.local_best - INFO - Optimize for 500 iters with {'c1': 0.1, 'c2': 0.3, 'w': 0.9, 'k': 5, 'p': 2}
2021-01-26 01:52:38,535 - pyswarms.single.local_best - INFO - Optimization finished | best cost: 2759.7014432335677, best pos: [1.52275493e+00 9.02964938e-01 9.29705617e+01 3.14097695e-01
 1.71058161e-06 2.16607705e-06 3.18552183e-06]
2021-01-26 01:52:38,581 - pyswarms.single.local_best - INFO - Optimize for 500 iters with {'c1': 0.1, 'c2': 0.3, 'w': 0.9, 'k': 5, 'p': 2}
2021-01-26 01:53:06,998 - pyswarms.single.local_best - INFO - Optimization finished | best cost: 2767.690601987245, best pos: [1.56732256e+00 1.13281208e+00 1.12664149e+02 1.67429708e-01
 2.49948562e-06 3.47387046e-06 3.50104717e-06]
2021-01-26 01:53:07,042 - pyswarms.single.local_best - INFO - Optimize for 500 iters with {'c1': 0.1, 'c2': 0.3, 'w': 0.9, 'k': 5, 'p': 2}
2021-01-26 01:53:35,667 - pyswarms.single.local_best - INFO - Optimization finished | best cost: 2678.258718236545, best pos: [1.14079057e+00 7.67235141e-01 1.07821888e+02 3.79301393e-01
 2.83083289e-06 3.14611820e-06 3.25746344e-06]
2021-01-26 01:53:35,713 - pyswarms.single.local_best - INFO - Optimize for 500 iters with {'c1': 0.1, 'c2': 0.3, 'w': 0.9, 'k': 5, 'p': 2}
2021-01-26 01:54:04,380 - pyswarms.single.local_best - INFO - Optimization finished | best cost: 2819.0573081076363, best pos: [1.43050474e+00 8.21160058e-01 9.04199322e+01 3.76687982e-01
 2.74805615e-06 2.29333720e-06 3.33336409e-06]
2021-01-26 01:54:04,426 - pyswarms.single.local_best - INFO - Optimize for 500 iters with {'c1': 0.1, 'c2': 0.3, 'w': 0.9, 'k': 5, 'p': 2}
2021-01-26 01:54:34,054 - pyswarms.single.local_best - INFO - Optimization finished | best cost: 2812.7869933155416, best pos: [1.12675102e+00 7.88242077e-01 1.06243192e+02 3.84205850e-01
 2.72939850e-06 2.96795405e-06 3.48340466e-06]
2021-01-26 01:54:34,100 - pyswarms.single.local_best - INFO - Optimize for 500 iters with {'c1': 0.1, 'c2': 0.3, 'w': 0.9, 'k': 5, 'p': 2}
2021-01-26 01:55:02,558 - pyswarms.single.local_best - INFO - Optimization finished | best cost: 2791.0126163242862, best pos: [1.85677598e+00 1.01825053e+00 8.93474817e+01 2.50048605e-01
 5.70678219e-07 2.13894629e-06 3.13058194e-06]
2021-01-26 01:55:02,601 - pyswarms.single.local_best - INFO - Optimize for 500 iters with {'c1': 0.1, 'c2': 0.3, 'w': 0.9, 'k': 5, 'p': 2}
2021-01-26 01:55:31,957 - pyswarms.single.local_best - INFO - Optimization finished | best cost: 2793.0868784530303, best pos: [1.19328858e+00 6.74747556e-01 9.12981098e+01 5.09716813e-01
 2.32533707e-06 3.16119915e-06 3.28646199e-06]
2021-01-26 01:55:32,002 - pyswarms.single.local_best - INFO - Optimize for 500 iters with {'c1': 0.1, 'c2': 0.3, 'w': 0.9, 'k': 5, 'p': 2}
2021-01-26 01:56:01,314 - pyswarms.single.local_best - INFO - Optimization finished | best cost: 2802.9410493260757, best pos: [1.19381748e+00 6.04182451e-01 8.92161899e+01 6.14127021e-01
 2.20631052e-06 1.47780440e-06 2.86942353e-06]
2021-01-26 01:56:01,355 - pyswarms.single.local_best - INFO - Optimize for 500 iters with {'c1': 0.1, 'c2': 0.3, 'w': 0.9, 'k': 5, 'p': 2}
2021-01-26 01:56:30,343 - pyswarms.single.local_best - INFO - Optimization finished | best cost: 2841.9110393384326, best pos: [1.48551701e+00 9.01866096e-01 9.20593544e+01 3.17824002e-01
 3.50369234e-06 2.31856869e-06 3.21231107e-06]
2021-01-26 01:56:30,385 - pyswarms.single.local_best - INFO - Optimize for 500 iters with {'c1': 0.1, 'c2': 0.3, 'w': 0.9, 'k': 5, 'p': 2}
2021-01-26 01:56:58,352 - pyswarms.single.local_best - INFO - Optimization finished | best cost: 2742.451920279541, best pos: [1.45510368e+00 8.50272085e-01 9.14287445e+01 3.52663529e-01
 2.01651400e-06 2.81839689e-06 3.15143873e-06]
2021-01-26 01:56:58,397 - pyswarms.single.local_best - INFO - Optimize for 500 iters with {'c1': 0.1, 'c2': 0.3, 'w': 0.9, 'k': 5, 'p': 2}
2021-01-26 01:57:27,135 - pyswarms.single.local_best - INFO - Optimization finished | best cost: 2820.0056950826174, best pos: [1.53348550e+00 7.88529655e-01 8.75843790e+01 4.07075971e-01
 1.88914605e-06 2.68236319e-06 2.85994060e-06]
2021-01-26 01:57:27,182 - pyswarms.single.local_best - INFO - Optimize for 500 iters with {'c1': 0.1, 'c2': 0.3, 'w': 0.9, 'k': 5, 'p': 2}
2021-01-26 01:57:55,700 - pyswarms.single.local_best - INFO - Optimization finished | best cost: 2822.0311338370034, best pos: [1.45816806e+00 1.04557500e+00 1.07749309e+02 2.21522686e-01
 2.60307691e-06 3.31553605e-06 3.05707555e-06]
2021-01-26 01:57:55,743 - pyswarms.single.local_best - INFO - Optimize for 500 iters with {'c1': 0.1, 'c2': 0.3, 'w': 0.9, 'k': 5, 'p': 2}
2021-01-26 01:58:24,154 - pyswarms.single.local_best - INFO - Optimization finished | best cost: 2806.3470258751277, best pos: [1.89781850e+00 1.03326848e+00 8.86194171e+01 2.42797548e-01
 1.87437606e-06 1.11161597e-06 3.25074046e-06]
2021-01-26 01:58:24,200 - pyswarms.single.local_best - INFO - Optimize for 500 iters with {'c1': 0.1, 'c2': 0.3, 'w': 0.9, 'k': 5, 'p': 2}
2021-01-26 01:58:52,738 - pyswarms.single.local_best - INFO - Optimization finished | best cost: 2852.5380153898873, best pos: [1.77343792e+00 1.10253018e+00 9.29293829e+01 2.10390439e-01
 2.87648372e-06 1.98028524e-06 3.09962771e-06]
2021-01-26 01:58:52,781 - pyswarms.single.local_best - INFO - Optimize for 500 iters with {'c1': 0.1, 'c2': 0.3, 'w': 0.9, 'k': 5, 'p': 2}
2021-01-26 01:59:20,570 - pyswarms.single.local_best - INFO - Optimization finished | best cost: 2760.221625277796, best pos: [1.79494681e+00 1.32543558e+00 1.13224256e+02 1.12065741e-01
 1.76145870e-06 2.88161843e-06 2.90408731e-06]
2021-01-26 01:59:20,617 - pyswarms.single.local_best - INFO - Optimize for 500 iters with {'c1': 0.1, 'c2': 0.3, 'w': 0.9, 'k': 5, 'p': 2}
2021-01-26 01:59:49,442 - pyswarms.single.local_best - INFO - Optimization finished | best cost: 2826.2224270004162, best pos: [1.22826874e+00 8.96319803e-01 1.08997644e+02 3.05579642e-01
 2.93105148e-06 3.21865700e-06 3.45554350e-06]
2021-01-26 01:59:49,488 - pyswarms.single.local_best - INFO - Optimize for 500 iters with {'c1': 0.1, 'c2': 0.3, 'w': 0.9, 'k': 5, 'p': 2}
2021-01-26 02:00:19,609 - pyswarms.single.local_best - INFO - Optimization finished | best cost: 2702.421982855304, best pos: [1.80211527e+00 9.94768531e-01 9.05063071e+01 2.61489969e-01
 1.56106231e-06 2.73974231e-06 2.44576396e-06]
2021-01-26 02:00:19,649 - pyswarms.single.local_best - INFO - Optimize for 500 iters with {'c1': 0.1, 'c2': 0.3, 'w': 0.9, 'k': 5, 'p': 2}
2021-01-26 02:00:47,521 - pyswarms.single.local_best - INFO - Optimization finished | best cost: 2808.3499859646145, best pos: [1.58601888e+00 1.18072993e+00 1.08270816e+02 1.72175669e-01
 2.19179192e-06 5.30269942e-07 3.41001457e-06]
2021-01-26 02:00:47,565 - pyswarms.single.local_best - INFO - Optimize for 500 iters with {'c1': 0.1, 'c2': 0.3, 'w': 0.9, 'k': 5, 'p': 2}
2021-01-26 02:01:15,356 - pyswarms.single.local_best - INFO - Optimization finished | best cost: 2826.032724498377, best pos: [1.57278710e+00 1.13654408e+00 1.08123345e+02 1.78870352e-01
 2.05623104e-06 3.04980842e-06 3.48769293e-06]
2021-01-26 02:01:15,397 - pyswarms.single.local_best - INFO - Optimize for 500 iters with {'c1': 0.1, 'c2': 0.3, 'w': 0.9, 'k': 5, 'p': 2}
2021-01-26 02:01:44,455 - pyswarms.single.local_best - INFO - Optimization finished | best cost: 2703.423595911498, best pos: [1.62666287e+00 1.15288373e+00 1.05628761e+02 1.79584071e-01
 1.84942977e-06 2.18036762e-06 2.94700762e-06]
2021-01-26 02:01:44,499 - pyswarms.single.local_best - INFO - Optimize for 500 iters with {'c1': 0.1, 'c2': 0.3, 'w': 0.9, 'k': 5, 'p': 2}
2021-01-26 02:02:12,998 - pyswarms.single.local_best - INFO - Optimization finished | best cost: 2762.3659763406995, best pos: [1.31276347e+00 9.36745999e-01 1.07681034e+02 2.77494560e-01
 3.34588413e-06 2.03714862e-06 3.38197458e-06]
2021-01-26 02:02:13,047 - pyswarms.single.local_best - INFO - Optimize for 500 iters with {'c1': 0.1, 'c2': 0.3, 'w': 0.9, 'k': 5, 'p': 2}
2021-01-26 02:02:41,362 - pyswarms.single.local_best - INFO - Optimization finished | best cost: 2658.0193440256203, best pos: [1.31460487e+00 6.40777953e-01 8.85106341e+01 5.57286359e-01
 1.40677689e-06 1.35616853e-06 3.03989715e-06]
2021-01-26 02:02:41,406 - pyswarms.single.local_best - INFO - Optimize for 500 iters with {'c1': 0.1, 'c2': 0.3, 'w': 0.9, 'k': 5, 'p': 2}
2021-01-26 02:03:11,134 - pyswarms.single.local_best - INFO - Optimization finished | best cost: 2791.002965379055, best pos: [1.46496999e+00 7.90189912e-01 8.94378331e+01 4.07142347e-01
 2.47214937e-07 2.66500656e-06 3.07871435e-06]
2021-01-26 02:03:11,177 - pyswarms.single.local_best - INFO - Optimize for 500 iters with {'c1': 0.1, 'c2': 0.3, 'w': 0.9, 'k': 5, 'p': 2}
2021-01-26 02:03:39,007 - pyswarms.single.local_best - INFO - Optimization finished | best cost: 2741.8521500686484, best pos: [1.36428387e+00 9.20352273e-01 1.05508739e+02 2.83018573e-01
 1.01291533e-06 2.38821758e-06 3.33090157e-06]
2021-01-26 02:03:39,058 - pyswarms.single.local_best - INFO - Optimize for 500 iters with {'c1': 0.1, 'c2': 0.3, 'w': 0.9, 'k': 5, 'p': 2}
2021-01-26 02:04:15,250 - pyswarms.single.local_best - INFO - Optimization finished | best cost: 812.8599600778653, best pos: [1.27202898e+00 7.44288352e-01 1.15278199e+00 8.21671597e+01
 1.31401230e+02 4.28381992e-01 2.30088552e-07 2.78462743e-07
 4.54090513e-07]
2021-01-26 02:04:15,291 - pyswarms.single.local_best - INFO - Optimize for 500 iters with {'c1': 0.1, 'c2': 0.3, 'w': 0.9, 'k': 5, 'p': 2}
2021-01-26 02:04:50,691 - pyswarms.single.local_best - INFO - Optimization finished | best cost: 862.8706888643349, best pos: [1.37004982e+00 8.74538403e-01 1.34100426e+00 9.55752888e+01
 1.28548046e+02 2.93233127e-01 6.69978939e-07 3.37411845e-07
 1.36073869e-07]
2021-01-26 02:04:50,734 - pyswarms.single.local_best - INFO - Optimize for 500 iters with {'c1': 0.1, 'c2': 0.3, 'w': 0.9, 'k': 5, 'p': 2}
2021-01-26 02:05:27,440 - pyswarms.single.local_best - INFO - Optimization finished | best cost: 867.4327419149568, best pos: [1.56685920e+00 1.22459110e+00 1.69692822e+00 9.29288127e+01
 1.31009943e+02 1.63320604e-01 5.98486998e-07 3.01320269e-07
 3.83787324e-07]
2021-01-26 02:05:27,480 - pyswarms.single.local_best - INFO - Optimize for 500 iters with {'c1': 0.1, 'c2': 0.3, 'w': 0.9, 'k': 5, 'p': 2}
2021-01-26 02:06:03,493 - pyswarms.single.local_best - INFO - Optimization finished | best cost: 904.6097360865242, best pos: [1.22690187e+00 8.58599702e-01 1.35819159e+00 9.66493969e+01
 1.30494008e+02 3.12328980e-01 5.47719050e-07 4.38245516e-07
 3.33216329e-07]
2021-01-26 02:06:03,537 - pyswarms.single.local_best - INFO - Optimize for 500 iters with {'c1': 0.1, 'c2': 0.3, 'w': 0.9, 'k': 5, 'p': 2}
2021-01-26 02:06:39,760 - pyswarms.single.local_best - INFO - Optimization finished | best cost: 861.0504851218518, best pos: [1.23668137e+00 8.49955025e-01 1.35676623e+00 9.62772718e+01
 1.30430839e+02 3.16873310e-01 3.34370046e-07 2.61086795e-07
 3.90989870e-07]
2021-01-26 02:06:39,807 - pyswarms.single.local_best - INFO - Optimize for 500 iters with {'c1': 0.1, 'c2': 0.3, 'w': 0.9, 'k': 5, 'p': 2}
2021-01-26 02:07:15,367 - pyswarms.single.local_best - INFO - Optimization finished | best cost: 820.231479179152, best pos: [1.31808230e+00 1.08886049e+00 1.62290898e+00 9.04478958e+01
 1.33344978e+02 2.23698823e-01 4.72699098e-07 3.82326428e-07
 6.10917436e-07]
2021-01-26 02:07:15,413 - pyswarms.single.local_best - INFO - Optimize for 500 iters with {'c1': 0.1, 'c2': 0.3, 'w': 0.9, 'k': 5, 'p': 2}
2021-01-26 02:07:50,778 - pyswarms.single.local_best - INFO - Optimization finished | best cost: 877.8349538588237, best pos: [1.03675633e+00 6.53511327e-01 1.07760790e+00 8.52293945e+01
 1.32104711e+02 5.25700420e-01 8.52113237e-08 2.65281431e-07
 5.74625681e-07]
2021-01-26 02:07:50,819 - pyswarms.single.local_best - INFO - Optimize for 500 iters with {'c1': 0.1, 'c2': 0.3, 'w': 0.9, 'k': 5, 'p': 2}
2021-01-26 02:08:27,021 - pyswarms.single.local_best - INFO - Optimization finished | best cost: 803.5429027806833, best pos: [1.10692784e+00 7.11568983e-01 1.10749825e+00 9.30424130e+01
 1.28458975e+02 4.18944453e-01 1.22204678e-07 4.08072397e-07
 4.43159142e-07]
2021-01-26 02:08:27,064 - pyswarms.single.local_best - INFO - Optimize for 500 iters with {'c1': 0.1, 'c2': 0.3, 'w': 0.9, 'k': 5, 'p': 2}
2021-01-26 02:09:02,318 - pyswarms.single.local_best - INFO - Optimization finished | best cost: 860.7269157862423, best pos: [1.70874160e+00 8.94294678e-01 1.47041505e+00 8.81251413e+01
 1.31307630e+02 2.84262160e-01 6.93718035e-07 2.12608737e-07
 4.67940602e-08]
2021-01-26 02:09:02,358 - pyswarms.single.local_best - INFO - Optimize for 500 iters with {'c1': 0.1, 'c2': 0.3, 'w': 0.9, 'k': 5, 'p': 2}
2021-01-26 02:09:37,867 - pyswarms.single.local_best - INFO - Optimization finished | best cost: 796.0437563647456, best pos: [1.12621111e+00 7.91163613e-01 1.30952982e+00 9.78046842e+01
 1.31547581e+02 3.75899835e-01 1.24064387e-07 3.72203535e-07
 3.18347662e-07]
2021-01-26 02:09:37,908 - pyswarms.single.local_best - INFO - Optimize for 500 iters with {'c1': 0.1, 'c2': 0.3, 'w': 0.9, 'k': 5, 'p': 2}
2021-01-26 02:10:11,765 - pyswarms.single.local_best - INFO - Optimization finished | best cost: 847.2821012575545, best pos: [1.32790000e+00 8.19240145e-01 1.25535561e+00 9.25093684e+01
 1.30887048e+02 3.58729907e-01 1.53248441e-07 4.96536381e-07
 1.06175138e-07]
2021-01-26 02:10:11,816 - pyswarms.single.local_best - INFO - Optimize for 500 iters with {'c1': 0.1, 'c2': 0.3, 'w': 0.9, 'k': 5, 'p': 2}
2021-01-26 02:10:47,039 - pyswarms.single.local_best - INFO - Optimization finished | best cost: 852.3652116374737, best pos: [1.41860171e+00 9.13939887e-01 1.49617676e+00 9.09860206e+01
 1.31840161e+02 2.75755535e-01 6.14214492e-07 4.06684282e-07
 2.80050398e-07]
2021-01-26 02:10:47,081 - pyswarms.single.local_best - INFO - Optimize for 500 iters with {'c1': 0.1, 'c2': 0.3, 'w': 0.9, 'k': 5, 'p': 2}
2021-01-26 02:11:23,485 - pyswarms.single.local_best - INFO - Optimization finished | best cost: 793.1858394224784, best pos: [1.15365822e+00 8.00415631e-01 1.20880836e+00 9.52899129e+01
 1.31202882e+02 3.66451555e-01 4.07396480e-07 3.96948160e-07
 3.24814896e-07]
2021-01-26 02:11:23,522 - pyswarms.single.local_best - INFO - Optimize for 500 iters with {'c1': 0.1, 'c2': 0.3, 'w': 0.9, 'k': 5, 'p': 2}
2021-01-26 02:11:59,743 - pyswarms.single.local_best - INFO - Optimization finished | best cost: 839.453986608843, best pos: [1.01288241e+00 6.39907200e-01 9.88749078e-01 9.07111735e+01
 1.31429585e+02 5.38801527e-01 3.71478799e-07 5.70581943e-07
 1.03414820e-07]
2021-01-26 02:11:59,787 - pyswarms.single.local_best - INFO - Optimize for 500 iters with {'c1': 0.1, 'c2': 0.3, 'w': 0.9, 'k': 5, 'p': 2}
2021-01-26 02:12:37,153 - pyswarms.single.local_best - INFO - Optimization finished | best cost: 842.122793144643, best pos: [1.23927031e+00 8.59587865e-01 1.17420866e+00 8.86397726e+01
 1.28257221e+02 3.32641489e-01 4.39252331e-07 4.88891107e-07
 3.99755880e-07]
2021-01-26 02:12:37,208 - pyswarms.single.local_best - INFO - Optimize for 500 iters with {'c1': 0.1, 'c2': 0.3, 'w': 0.9, 'k': 5, 'p': 2}
2021-01-26 02:13:12,569 - pyswarms.single.local_best - INFO - Optimization finished | best cost: 845.580441914477, best pos: [1.65543998e+00 1.11557799e+00 1.73792636e+00 9.41765513e+01
 1.30349462e+02 1.72892674e-01 2.85667111e-07 6.22275486e-07
 3.22587202e-07]
2021-01-26 02:13:12,612 - pyswarms.single.local_best - INFO - Optimize for 500 iters with {'c1': 0.1, 'c2': 0.3, 'w': 0.9, 'k': 5, 'p': 2}
2021-01-26 02:13:48,775 - pyswarms.single.local_best - INFO - Optimization finished | best cost: 855.8804870446944, best pos: [1.62402896e+00 9.80465268e-01 1.59594601e+00 9.59869524e+01
 1.31390482e+02 2.30910220e-01 4.28830517e-07 5.62189550e-07
 5.97849218e-08]
2021-01-26 02:13:48,822 - pyswarms.single.local_best - INFO - Optimize for 500 iters with {'c1': 0.1, 'c2': 0.3, 'w': 0.9, 'k': 5, 'p': 2}
2021-01-26 02:14:24,133 - pyswarms.single.local_best - INFO - Optimization finished | best cost: 852.7594420076734, best pos: [1.87471213e+00 8.40127673e-01 1.24865699e+00 7.95205368e+01
 1.29368598e+02 3.39757974e-01 5.86724993e-07 5.79569844e-07
 1.30718955e-08]
2021-01-26 02:14:24,178 - pyswarms.single.local_best - INFO - Optimize for 500 iters with {'c1': 0.1, 'c2': 0.3, 'w': 0.9, 'k': 5, 'p': 2}
2021-01-26 02:14:59,989 - pyswarms.single.local_best - INFO - Optimization finished | best cost: 900.494269283649, best pos: [1.24388026e+00 8.74169407e-01 1.35495817e+00 9.15055186e+01
 1.32111318e+02 3.18954630e-01 3.95303635e-07 2.94251522e-07
 4.79516617e-07]
2021-01-26 02:15:00,029 - pyswarms.single.local_best - INFO - Optimize for 500 iters with {'c1': 0.1, 'c2': 0.3, 'w': 0.9, 'k': 5, 'p': 2}
2021-01-26 02:15:36,682 - pyswarms.single.local_best - INFO - Optimization finished | best cost: 863.4737106864809, best pos: [1.14451052e+00 7.77759227e-01 1.16207969e+00 8.67117447e+01
 1.31251746e+02 4.14733819e-01 2.76985957e-07 2.86102998e-07
 4.18172417e-07]
2021-01-26 02:15:36,725 - pyswarms.single.local_best - INFO - Optimize for 500 iters with {'c1': 0.1, 'c2': 0.3, 'w': 0.9, 'k': 5, 'p': 2}
2021-01-26 02:16:13,149 - pyswarms.single.local_best - INFO - Optimization finished | best cost: 927.3631411323222, best pos: [1.62270096e+00 8.56263253e-01 1.57557277e+00 9.56325452e+01
 1.28725734e+02 2.43275980e-01 4.00151754e-07 5.21031417e-07
 1.31785600e-07]
2021-01-26 02:16:13,194 - pyswarms.single.local_best - INFO - Optimize for 500 iters with {'c1': 0.1, 'c2': 0.3, 'w': 0.9, 'k': 5, 'p': 2}
2021-01-26 02:16:50,155 - pyswarms.single.local_best - INFO - Optimization finished | best cost: 884.768254620345, best pos: [1.52617789e+00 1.02016973e+00 1.67614694e+00 9.89679641e+01
 1.31267356e+02 2.09149604e-01 3.60541739e-07 3.73813370e-07
 2.54501972e-07]
2021-01-26 02:16:50,200 - pyswarms.single.local_best - INFO - Optimize for 500 iters with {'c1': 0.1, 'c2': 0.3, 'w': 0.9, 'k': 5, 'p': 2}
2021-01-26 02:17:25,157 - pyswarms.single.local_best - INFO - Optimization finished | best cost: 853.6127267548768, best pos: [1.30874775e+00 1.04741540e+00 1.71597206e+00 9.68508248e+01
 1.33051782e+02 2.25491238e-01 5.07896310e-07 5.59939119e-07
 5.43048467e-07]
2021-01-26 02:17:25,203 - pyswarms.single.local_best - INFO - Optimize for 500 iters with {'c1': 0.1, 'c2': 0.3, 'w': 0.9, 'k': 5, 'p': 2}
2021-01-26 02:18:00,246 - pyswarms.single.local_best - INFO - Optimization finished | best cost: 821.2506822044822, best pos: [1.73045550e+00 1.16832021e+00 1.78345014e+00 8.56382823e+01
 1.31055252e+02 1.67777176e-01 6.01021189e-07 1.75300841e-07
 4.38420195e-07]
2021-01-26 02:18:00,291 - pyswarms.single.local_best - INFO - Optimize for 500 iters with {'c1': 0.1, 'c2': 0.3, 'w': 0.9, 'k': 5, 'p': 2}
2021-01-26 02:18:37,212 - pyswarms.single.local_best - INFO - Optimization finished | best cost: 831.6903977996233, best pos: [1.45106055e+00 1.08316845e+00 1.66197009e+00 9.63838615e+01
 1.32934735e+02 2.13345129e-01 1.12375996e-07 5.64294485e-07
 3.51905305e-07]
2021-01-26 02:18:37,256 - pyswarms.single.local_best - INFO - Optimize for 500 iters with {'c1': 0.1, 'c2': 0.3, 'w': 0.9, 'k': 5, 'p': 2}
2021-01-26 02:19:14,926 - pyswarms.single.local_best - INFO - Optimization finished | best cost: 841.355079844432, best pos: [1.27562037e+00 8.48547333e-01 1.32661801e+00 9.14550288e+01
 1.31904565e+02 3.34554736e-01 5.08533503e-07 3.34308682e-07
 2.77650047e-07]
2021-01-26 02:19:14,968 - pyswarms.single.local_best - INFO - Optimize for 500 iters with {'c1': 0.1, 'c2': 0.3, 'w': 0.9, 'k': 5, 'p': 2}
2021-01-26 02:19:51,982 - pyswarms.single.local_best - INFO - Optimization finished | best cost: 905.4908724623585, best pos: [1.01807275e+00 6.43044931e-01 9.79132781e-01 9.60963293e+01
 1.28980235e+02 5.00213818e-01 5.06689293e-07 1.60059827e-07
 2.28629411e-07]
2021-01-26 02:19:52,022 - pyswarms.single.local_best - INFO - Optimize for 500 iters with {'c1': 0.1, 'c2': 0.3, 'w': 0.9, 'k': 5, 'p': 2}
2021-01-26 02:20:26,791 - pyswarms.single.local_best - INFO - Optimization finished | best cost: 819.854028413673, best pos: [1.41592149e+00 9.32202270e-01 1.59460410e+00 9.65859482e+01
 1.31725201e+02 2.52816797e-01 2.63000661e-07 5.03246022e-07
 3.01187512e-07]
2021-01-26 02:20:26,830 - pyswarms.single.local_best - INFO - Optimize for 500 iters with {'c1': 0.1, 'c2': 0.3, 'w': 0.9, 'k': 5, 'p': 2}
2021-01-26 02:21:03,484 - pyswarms.single.local_best - INFO - Optimization finished | best cost: 817.57386914374, best pos: [1.11008611e+00 7.69648029e-01 1.24929449e+00 9.69652643e+01
 1.31660310e+02 3.82906222e-01 2.10038876e-08 7.92217882e-07
 3.27548624e-07]
2021-01-26 02:21:03,530 - pyswarms.single.local_best - INFO - Optimize for 500 iters with {'c1': 0.1, 'c2': 0.3, 'w': 0.9, 'k': 5, 'p': 2}
2021-01-26 02:21:40,412 - pyswarms.single.local_best - INFO - Optimization finished | best cost: 869.7887171503072, best pos: [1.27622103e+00 9.39147357e-01 1.45025022e+00 9.69550127e+01
 1.31061199e+02 2.74413448e-01 7.36810593e-07 5.88471026e-07
 2.47166232e-07]
2021-01-26 02:21:40,458 - pyswarms.single.local_best - INFO - Optimize for 500 iters with {'c1': 0.1, 'c2': 0.3, 'w': 0.9, 'k': 5, 'p': 2}
2021-01-26 02:22:16,332 - pyswarms.single.local_best - INFO - Optimization finished | best cost: 812.4196915979212, best pos: [1.14220713e+00 7.72212443e-01 1.17522680e+00 9.11089084e+01
 1.31143747e+02 4.04501457e-01 4.59035469e-07 2.70208292e-07
 3.01363353e-07]
2021-01-26 02:22:16,375 - pyswarms.single.local_best - INFO - Optimize for 500 iters with {'c1': 0.1, 'c2': 0.3, 'w': 0.9, 'k': 5, 'p': 2}
2021-01-26 02:22:51,482 - pyswarms.single.local_best - INFO - Optimization finished | best cost: 817.0809994898251, best pos: [1.41181738e+00 9.95435203e-01 1.54335581e+00 9.72269691e+01
 1.31214431e+02 2.38205491e-01 4.70871564e-07 8.98251623e-08
 3.48765232e-07]
2021-01-26 02:22:51,522 - pyswarms.single.local_best - INFO - Optimize for 500 iters with {'c1': 0.1, 'c2': 0.3, 'w': 0.9, 'k': 5, 'p': 2}
2021-01-26 02:23:26,443 - pyswarms.single.local_best - INFO - Optimization finished | best cost: 832.735268145406, best pos: [1.46870017e+00 9.48689497e-01 1.46424467e+00 9.71254178e+01
 1.28310236e+02 2.38100799e-01 5.37581240e-07 5.46275377e-07
 1.74231259e-07]
2021-01-26 02:23:26,489 - pyswarms.single.local_best - INFO - Optimize for 500 iters with {'c1': 0.1, 'c2': 0.3, 'w': 0.9, 'k': 5, 'p': 2}
2021-01-26 02:24:02,945 - pyswarms.single.local_best - INFO - Optimization finished | best cost: 798.2732365341492, best pos: [1.22083646e+00 8.23732449e-01 1.28392313e+00 9.27522929e+01
 1.31020054e+02 3.55366439e-01 2.17509323e-07 3.31764209e-07
 3.31897796e-07]
2021-01-26 02:24:02,987 - pyswarms.single.local_best - INFO - Optimize for 500 iters with {'c1': 0.1, 'c2': 0.3, 'w': 0.9, 'k': 5, 'p': 2}
2021-01-26 02:24:37,724 - pyswarms.single.local_best - INFO - Optimization finished | best cost: 827.8012516420032, best pos: [9.80579992e-01 7.87192601e-01 1.18407640e+00 9.99260280e+01
 1.31532759e+02 3.92082803e-01 5.17545174e-07 2.50679271e-07
 6.47918951e-07]
2021-01-26 02:24:37,769 - pyswarms.single.local_best - INFO - Optimize for 500 iters with {'c1': 0.1, 'c2': 0.3, 'w': 0.9, 'k': 5, 'p': 2}
2021-01-26 02:25:12,156 - pyswarms.single.local_best - INFO - Optimization finished | best cost: 867.690325603088, best pos: [1.58503452e+00 1.05410091e+00 1.64969844e+00 9.55017076e+01
 1.31432813e+02 2.13476936e-01 4.96651590e-07 5.94722829e-07
 9.20449614e-08]
2021-01-26 02:25:12,201 - pyswarms.single.local_best - INFO - Optimize for 500 iters with {'c1': 0.1, 'c2': 0.3, 'w': 0.9, 'k': 5, 'p': 2}
2021-01-26 02:25:46,918 - pyswarms.single.local_best - INFO - Optimization finished | best cost: 862.8304566369709, best pos: [1.33003272e+00 1.01167875e+00 1.53444178e+00 9.91971405e+01
 1.28204416e+02 2.18038694e-01 1.18837568e-07 5.66311572e-07
 6.20499880e-07]
2021-01-26 02:25:46,961 - pyswarms.single.local_best - INFO - Optimize for 500 iters with {'c1': 0.1, 'c2': 0.3, 'w': 0.9, 'k': 5, 'p': 2}
2021-01-26 02:26:23,668 - pyswarms.single.local_best - INFO - Optimization finished | best cost: 891.3607624750271, best pos: [1.81042114e+00 8.88311805e-01 1.30352934e+00 8.06736813e+01
 1.31346538e+02 3.17896447e-01 3.35225898e-07 3.51888397e-07
 1.50591371e-07]
2021-01-26 02:26:23,713 - pyswarms.single.local_best - INFO - Optimize for 500 iters with {'c1': 0.1, 'c2': 0.3, 'w': 0.9, 'k': 5, 'p': 2}
2021-01-26 02:27:00,180 - pyswarms.single.local_best - INFO - Optimization finished | best cost: 852.759146109203, best pos: [1.12192432e+00 7.45352236e-01 1.15456812e+00 9.29041431e+01
 1.28709543e+02 3.94106121e-01 6.12724602e-07 9.69177640e-08
 4.49440443e-07]
2021-01-26 02:27:00,224 - pyswarms.single.local_best - INFO - Optimize for 500 iters with {'c1': 0.1, 'c2': 0.3, 'w': 0.9, 'k': 5, 'p': 2}
2021-01-26 02:27:35,054 - pyswarms.single.local_best - INFO - Optimization finished | best cost: 788.0020808891721, best pos: [1.62893934e+00 1.23398327e+00 1.87395993e+00 9.63122014e+01
 1.33215603e+02 1.59701329e-01 4.01713062e-07 2.98593462e-07
 2.84075034e-07]
2021-01-26 02:27:35,104 - pyswarms.single.local_best - INFO - Optimize for 500 iters with {'c1': 0.1, 'c2': 0.3, 'w': 0.9, 'k': 5, 'p': 2}
2021-01-26 02:28:11,955 - pyswarms.single.local_best - INFO - Optimization finished | best cost: 845.5965482581735, best pos: [1.07745747e+00 8.54766997e-01 1.20978341e+00 8.84891860e+01
 1.35001347e+02 3.79962928e-01 7.84893876e-07 6.51472077e-07
 2.79061436e-07]
2021-01-26 02:28:12,002 - pyswarms.single.local_best - INFO - Optimize for 500 iters with {'c1': 0.1, 'c2': 0.3, 'w': 0.9, 'k': 5, 'p': 2}
2021-01-26 02:28:48,853 - pyswarms.single.local_best - INFO - Optimization finished | best cost: 884.1229698554548, best pos: [1.18337287e+00 7.54723602e-01 1.19360251e+00 9.52475024e+01
 1.26095161e+02 3.48767590e-01 4.32429887e-07 2.62670551e-07
 4.68439094e-07]
2021-01-26 02:28:48,898 - pyswarms.single.local_best - INFO - Optimize for 500 iters with {'c1': 0.1, 'c2': 0.3, 'w': 0.9, 'k': 5, 'p': 2}
2021-01-26 02:29:23,929 - pyswarms.single.local_best - INFO - Optimization finished | best cost: 843.4172830151549, best pos: [1.40484879e+00 8.89556819e-01 1.32153419e+00 8.77703551e+01
 1.31577984e+02 3.26057709e-01 9.15554601e-08 3.48244859e-07
 2.45785471e-07]
2021-01-26 02:29:23,974 - pyswarms.single.local_best - INFO - Optimize for 500 iters with {'c1': 0.1, 'c2': 0.3, 'w': 0.9, 'k': 5, 'p': 2}
2021-01-26 02:30:00,838 - pyswarms.single.local_best - INFO - Optimization finished | best cost: 841.1436438785638, best pos: [1.25512500e+00 9.27437963e-01 1.56067367e+00 9.74729625e+01
 1.33285762e+02 2.76878361e-01 6.72355034e-07 1.96276321e-07
 4.39970798e-07]
2021-01-26 02:30:00,885 - pyswarms.single.local_best - INFO - Optimize for 500 iters with {'c1': 0.1, 'c2': 0.3, 'w': 0.9, 'k': 5, 'p': 2}
2021-01-26 02:30:37,447 - pyswarms.single.local_best - INFO - Optimization finished | best cost: 838.7888626949997, best pos: [1.45072688e+00 9.25868367e-01 1.58992892e+00 9.78020279e+01
 1.31207633e+02 2.50071705e-01 7.93548688e-07 2.94950074e-07
 1.46473443e-07]
2021-01-26 02:30:37,492 - pyswarms.single.local_best - INFO - Optimize for 500 iters with {'c1': 0.1, 'c2': 0.3, 'w': 0.9, 'k': 5, 'p': 2}
2021-01-26 02:31:12,244 - pyswarms.single.local_best - INFO - Optimization finished | best cost: 851.9261115024848, best pos: [1.36395997e+00 9.14066899e-01 1.42023106e+00 9.33876802e+01
 1.31843367e+02 2.97795875e-01 4.09035833e-07 2.46550352e-07
 2.26046149e-07]
2021-01-26 02:31:12,292 - pyswarms.single.local_best - INFO - Optimize for 500 iters with {'c1': 0.1, 'c2': 0.3, 'w': 0.9, 'k': 5, 'p': 2}
2021-01-26 02:31:48,094 - pyswarms.single.local_best - INFO - Optimization finished | best cost: 870.9678599128802, best pos: [1.55723860e+00 1.09926271e+00 1.70166517e+00 8.58779885e+01
 1.33563348e+02 2.11811128e-01 5.26461487e-07 5.35920959e-07
 3.48447391e-07]
2021-01-26 02:31:48,143 - pyswarms.single.local_best - INFO - Optimize for 500 iters with {'c1': 0.1, 'c2': 0.3, 'w': 0.9, 'k': 5, 'p': 2}
2021-01-26 02:32:22,330 - pyswarms.single.local_best - INFO - Optimization finished | best cost: 899.9303607010726, best pos: [1.62302526e+00 1.08972827e+00 1.75001485e+00 1.00896174e+02
 1.28104188e+02 1.60139291e-01 2.86537492e-07 3.30365963e-07
 3.46268425e-07]
2021-01-26 02:32:22,376 - pyswarms.single.local_best - INFO - Optimize for 500 iters with {'c1': 0.1, 'c2': 0.3, 'w': 0.9, 'k': 5, 'p': 2}
2021-01-26 02:32:57,335 - pyswarms.single.local_best - INFO - Optimization finished | best cost: 794.713187239249, best pos: [1.01399229e+00 6.97063847e-01 1.02335793e+00 9.71711304e+01
 1.29932293e+02 4.51588862e-01 9.91783862e-08 7.16172730e-07
 3.01851875e-07]
2021-01-26 02:32:57,377 - pyswarms.single.local_best - INFO - Optimize for 500 iters with {'c1': 0.1, 'c2': 0.3, 'w': 0.9, 'k': 5, 'p': 2}
2021-01-26 02:33:33,135 - pyswarms.single.local_best - INFO - Optimization finished | best cost: 824.7394786995055, best pos: [1.19574405e+00 7.62549998e-01 1.23728668e+00 9.38578225e+01
 1.32487364e+02 3.97014602e-01 3.94175335e-07 1.62090611e-07
 2.56194334e-07]
2021-01-26 02:33:33,176 - pyswarms.single.local_best - INFO - Optimize for 500 iters with {'c1': 0.1, 'c2': 0.3, 'w': 0.9, 'k': 5, 'p': 2}
2021-01-26 02:34:10,281 - pyswarms.single.local_best - INFO - Optimization finished | best cost: 793.5180104883536, best pos: [1.03365616e+00 6.97442942e-01 1.10884002e+00 9.45403664e+01
 1.31412789e+02 4.49880653e-01 3.96024112e-07 1.80874037e-07
 4.76401806e-07]
2021-01-26 02:34:10,325 - pyswarms.single.local_best - INFO - Optimize for 500 iters with {'c1': 0.1, 'c2': 0.3, 'w': 0.9, 'k': 5, 'p': 2}
2021-01-26 02:34:46,094 - pyswarms.single.local_best - INFO - Optimization finished | best cost: 860.1393848204265, best pos: [1.41501787e+00 9.50529650e-01 1.30009059e+00 9.84563807e+01
 1.30562904e+02 2.77315095e-01 1.47907024e-07 3.18519050e-07
 1.70074776e-07]
2021-01-26 02:34:46,135 - pyswarms.single.local_best - INFO - Optimize for 500 iters with {'c1': 0.1, 'c2': 0.3, 'w': 0.9, 'k': 5, 'p': 2}
2021-01-26 02:35:20,592 - pyswarms.single.local_best - INFO - Optimization finished | best cost: 851.0231971122649, best pos: [1.61613025e+00 7.50137930e-01 1.13521295e+00 7.96035194e+01
 1.31255590e+02 4.24986901e-01 7.43172257e-07 3.12364746e-07
 4.62395866e-08]
2021-01-26 02:35:20,638 - pyswarms.single.local_best - INFO - Optimize for 500 iters with {'c1': 0.1, 'c2': 0.3, 'w': 0.9, 'k': 5, 'p': 2}
2021-01-26 02:35:56,570 - pyswarms.single.local_best - INFO - Optimization finished | best cost: 843.6493225022211, best pos: [1.42558557e+00 9.68422401e-01 1.58441941e+00 9.25686072e+01
 1.31922616e+02 2.50860691e-01 1.81603179e-07 8.05021376e-07
 3.30202945e-07]
2021-01-26 02:35:56,620 - pyswarms.single.local_best - INFO - Optimize for 500 iters with {'c1': 0.1, 'c2': 0.3, 'w': 0.9, 'k': 5, 'p': 2}
2021-01-26 02:36:31,240 - pyswarms.single.local_best - INFO - Optimization finished | best cost: 814.0722784176132, best pos: [1.70876380e+00 1.13779373e+00 1.81752964e+00 9.62177727e+01
 1.31109418e+02 1.63316230e-01 3.78139916e-07 4.45645870e-07
 2.56375293e-07]
2021-01-26 02:36:31,283 - pyswarms.single.local_best - INFO - Optimize for 500 iters with {'c1': 0.1, 'c2': 0.3, 'w': 0.9, 'k': 5, 'p': 2}
2021-01-26 02:37:08,135 - pyswarms.single.local_best - INFO - Optimization finished | best cost: 843.276991912517, best pos: [1.13183542e+00 6.31532025e-01 1.03402957e+00 9.09575391e+01
 1.30045037e+02 4.98307616e-01 7.24299631e-07 4.34913313e-07
 5.87873196e-09]
2021-01-26 02:37:08,178 - pyswarms.single.local_best - INFO - Optimize for 500 iters with {'c1': 0.1, 'c2': 0.3, 'w': 0.9, 'k': 5, 'p': 2}
2021-01-26 02:37:44,197 - pyswarms.single.local_best - INFO - Optimization finished | best cost: 829.3054169912803, best pos: [1.33983493e+00 1.04582081e+00 1.64586010e+00 1.00623347e+02
 1.30295115e+02 2.03392017e-01 7.06423306e-07 3.02240916e-07
 5.98551791e-07]
2021-01-26 02:37:44,235 - pyswarms.single.local_best - INFO - Optimize for 500 iters with {'c1': 0.1, 'c2': 0.3, 'w': 0.9, 'k': 5, 'p': 2}
2021-01-26 02:38:21,029 - pyswarms.single.local_best - INFO - Optimization finished | best cost: 890.9912646500358, best pos: [1.54819468e+00 8.36543389e-01 1.28940264e+00 8.91756794e+01
 1.29249347e+02 3.28971786e-01 3.29245261e-07 2.92816747e-07
 9.33801257e-08]
2021-01-26 02:38:21,071 - pyswarms.single.local_best - INFO - Optimize for 500 iters with {'c1': 0.1, 'c2': 0.3, 'w': 0.9, 'k': 5, 'p': 2}
2021-01-26 02:38:56,779 - pyswarms.single.local_best - INFO - Optimization finished | best cost: 814.129473030727, best pos: [1.52290620e+00 1.00245392e+00 1.58779743e+00 9.54817108e+01
 1.30703294e+02 2.23830599e-01 3.46210269e-07 2.97431297e-07
 2.81987873e-07]
2021-01-26 02:38:56,825 - pyswarms.single.local_best - INFO - Optimize for 500 iters with {'c1': 0.1, 'c2': 0.3, 'w': 0.9, 'k': 5, 'p': 2}
2021-01-26 02:39:32,520 - pyswarms.single.local_best - INFO - Optimization finished | best cost: 877.4517410088642, best pos: [1.32320303e+00 9.91840783e-01 1.55409988e+00 9.60622278e+01
 1.31611945e+02 2.47440991e-01 6.29953639e-07 5.77602973e-07
 3.43499837e-07]
2021-01-26 02:39:32,567 - pyswarms.single.local_best - INFO - Optimize for 500 iters with {'c1': 0.1, 'c2': 0.3, 'w': 0.9, 'k': 5, 'p': 2}
2021-01-26 02:40:09,829 - pyswarms.single.local_best - INFO - Optimization finished | best cost: 836.8877374274457, best pos: [1.22425999e+00 8.79479641e-01 1.25972923e+00 8.53757519e+01
 1.30968959e+02 3.31737768e-01 5.84396721e-07 1.14652122e-07
 5.96159566e-07]
2021-01-26 02:40:09,878 - pyswarms.single.local_best - INFO - Optimize for 500 iters with {'c1': 0.1, 'c2': 0.3, 'w': 0.9, 'k': 5, 'p': 2}
2021-01-26 02:40:45,617 - pyswarms.single.local_best - INFO - Optimization finished | best cost: 798.5223535109457, best pos: [1.25929153e+00 9.41090874e-01 1.49084216e+00 9.59389165e+01
 1.32151001e+02 2.73489572e-01 4.69444045e-07 6.72131549e-07
 4.09408563e-07]
2021-01-26 02:40:45,663 - pyswarms.single.local_best - INFO - Optimize for 500 iters with {'c1': 0.1, 'c2': 0.3, 'w': 0.9, 'k': 5, 'p': 2}
2021-01-26 02:41:21,666 - pyswarms.single.local_best - INFO - Optimization finished | best cost: 855.0979233935118, best pos: [1.10389216e+00 6.87188629e-01 1.08447764e+00 9.15312789e+01
 1.31638657e+02 4.68530652e-01 2.62202498e-07 3.54301221e-07
 2.76036949e-07]
2021-01-26 02:41:21,713 - pyswarms.single.local_best - INFO - Optimize for 500 iters with {'c1': 0.1, 'c2': 0.3, 'w': 0.9, 'k': 5, 'p': 2}
2021-01-26 02:41:57,252 - pyswarms.single.local_best - INFO - Optimization finished | best cost: 922.5781307772174, best pos: [1.77196836e+00 1.00859047e+00 1.66951163e+00 8.52562976e+01
 1.31209965e+02 2.31244741e-01 2.45168887e-07 1.60194226e-07
 2.89623812e-07]
2021-01-26 02:41:57,296 - pyswarms.single.local_best - INFO - Optimize for 500 iters with {'c1': 0.1, 'c2': 0.3, 'w': 0.9, 'k': 5, 'p': 2}
2021-01-26 02:42:32,694 - pyswarms.single.local_best - INFO - Optimization finished | best cost: 840.1754805674024, best pos: [1.17740133e+00 7.22234010e-01 1.24559177e+00 8.26454669e+01
 1.31712492e+02 4.34103529e-01 3.39007211e-07 6.70642291e-07
 4.99460889e-07]
2021-01-26 02:42:32,741 - pyswarms.single.local_best - INFO - Optimize for 500 iters with {'c1': 0.1, 'c2': 0.3, 'w': 0.9, 'k': 5, 'p': 2}
2021-01-26 02:43:09,556 - pyswarms.single.local_best - INFO - Optimization finished | best cost: 852.5411713249222, best pos: [1.30169937e+00 8.65003957e-01 1.30778589e+00 9.82907630e+01
 1.30664936e+02 3.06533422e-01 5.57139031e-07 3.10026659e-07
 1.71503573e-07]
2021-01-26 02:43:09,601 - pyswarms.single.local_best - INFO - Optimize for 500 iters with {'c1': 0.1, 'c2': 0.3, 'w': 0.9, 'k': 5, 'p': 2}
2021-01-26 02:43:45,180 - pyswarms.single.local_best - INFO - Optimization finished | best cost: 847.0471132763901, best pos: [1.98895967e+00 1.15579310e+00 1.82906379e+00 8.59705509e+01
 1.32787322e+02 1.76984289e-01 5.86463225e-07 2.23827064e-07
 1.38433963e-07]
2021-01-26 02:43:45,227 - pyswarms.single.local_best - INFO - Optimize for 500 iters with {'c1': 0.1, 'c2': 0.3, 'w': 0.9, 'k': 5, 'p': 2}
2021-01-26 02:44:21,746 - pyswarms.single.local_best - INFO - Optimization finished | best cost: 866.7516300879693, best pos: [1.69878595e+00 1.24343668e+00 1.85400486e+00 9.23348247e+01
 1.31244094e+02 1.44193379e-01 4.25889507e-07 4.98470074e-07
 3.86667402e-07]
2021-01-26 02:44:21,790 - pyswarms.single.local_best - INFO - Optimize for 500 iters with {'c1': 0.1, 'c2': 0.3, 'w': 0.9, 'k': 5, 'p': 2}
2021-01-26 02:44:57,070 - pyswarms.single.local_best - INFO - Optimization finished | best cost: 919.458142952341, best pos: [1.47803457e+00 1.10048257e+00 1.73003868e+00 9.60545732e+01
 1.32963055e+02 1.98314002e-01 3.01363202e-07 1.49753926e-08
 5.02497683e-07]
2021-01-26 02:44:57,116 - pyswarms.single.local_best - INFO - Optimize for 500 iters with {'c1': 0.1, 'c2': 0.3, 'w': 0.9, 'k': 5, 'p': 2}
2021-01-26 02:45:32,364 - pyswarms.single.local_best - INFO - Optimization finished | best cost: 838.7962835594981, best pos: [1.05384505e+00 8.08779748e-01 1.23033574e+00 9.98231177e+01
 1.31307345e+02 3.59372508e-01 5.39327523e-07 7.39708616e-07
 4.49286104e-07]
2021-01-26 02:45:32,412 - pyswarms.single.local_best - INFO - Optimize for 500 iters with {'c1': 0.1, 'c2': 0.3, 'w': 0.9, 'k': 5, 'p': 2}
2021-01-26 02:46:08,997 - pyswarms.single.local_best - INFO - Optimization finished | best cost: 874.8096519252866, best pos: [9.83464500e-01 9.32626858e-01 1.45056768e+00 1.02464866e+02
 1.34634231e+02 3.28164803e-01 6.91588564e-07 6.32941645e-07
 7.05794187e-07]
2021-01-26 02:46:09,044 - pyswarms.single.local_best - INFO - Optimize for 500 iters with {'c1': 0.1, 'c2': 0.3, 'w': 0.9, 'k': 5, 'p': 2}
2021-01-26 02:46:44,172 - pyswarms.single.local_best - INFO - Optimization finished | best cost: 796.6069772729489, best pos: [1.57562739e+00 9.95704582e-01 1.78339545e+00 9.77888103e+01
 1.31013407e+02 1.99028456e-01 6.30930801e-07 6.87606123e-07
 1.87478211e-07]
2021-01-26 02:46:44,217 - pyswarms.single.local_best - INFO - Optimize for 500 iters with {'c1': 0.1, 'c2': 0.3, 'w': 0.9, 'k': 5, 'p': 2}
2021-01-26 02:47:22,467 - pyswarms.single.local_best - INFO - Optimization finished | best cost: 828.0363416754293, best pos: [1.36362756e+00 7.02242609e-01 1.09024071e+00 8.07071775e+01
 1.33084641e+02 4.92200585e-01 7.25040381e-07 1.13163386e-08
 1.70948870e-07]
2021-01-26 02:47:22,509 - pyswarms.single.local_best - INFO - Optimize for 500 iters with {'c1': 0.1, 'c2': 0.3, 'w': 0.9, 'k': 5, 'p': 2}
2021-01-26 02:47:58,988 - pyswarms.single.local_best - INFO - Optimization finished | best cost: 848.5763857295068, best pos: [1.17970971e+00 9.71414325e-01 1.38447226e+00 9.87614962e+01
 1.32469835e+02 2.79622931e-01 5.87590693e-07 3.23150595e-07
 5.36922167e-07]
2021-01-26 02:47:59,033 - pyswarms.single.local_best - INFO - Optimize for 500 iters with {'c1': 0.1, 'c2': 0.3, 'w': 0.9, 'k': 5, 'p': 2}
2021-01-26 02:48:34,234 - pyswarms.single.local_best - INFO - Optimization finished | best cost: 827.568119033243, best pos: [1.39488728e+00 9.12329103e-01 1.55815739e+00 9.26704529e+01
 1.33090627e+02 2.86537703e-01 4.51010748e-07 1.82796943e-07
 2.80316749e-07]
2021-01-26 02:48:34,280 - pyswarms.single.local_best - INFO - Optimize for 500 iters with {'c1': 0.1, 'c2': 0.3, 'w': 0.9, 'k': 5, 'p': 2}
2021-01-26 02:49:10,035 - pyswarms.single.local_best - INFO - Optimization finished | best cost: 861.3515797806813, best pos: [1.07906109e+00 6.22834785e-01 1.01337567e+00 8.96893261e+01
 1.31397824e+02 5.39214811e-01 2.99582800e-07 4.27811712e-07
 1.49592295e-07]
2021-01-26 02:49:10,078 - pyswarms.single.local_best - INFO - Optimize for 500 iters with {'c1': 0.1, 'c2': 0.3, 'w': 0.9, 'k': 5, 'p': 2}
2021-01-26 02:49:46,374 - pyswarms.single.local_best - INFO - Optimization finished | best cost: 857.1316668280992, best pos: [1.24029600e+00 8.11660743e-01 1.33246816e+00 9.64170681e+01
 1.31078248e+02 3.38302701e-01 4.01519636e-07 2.95086751e-08
 3.56994716e-07]
2021-01-26 02:49:46,416 - pyswarms.single.local_best - INFO - Optimize for 500 iters with {'c1': 0.1, 'c2': 0.3, 'w': 0.9, 'k': 5, 'p': 2}
2021-01-26 02:50:20,110 - pyswarms.single.local_best - INFO - Optimization finished | best cost: 840.4845743782446, best pos: [1.64715908e+00 1.02999098e+00 1.57887324e+00 9.06440492e+01
 1.29191445e+02 2.19022091e-01 4.01248391e-07 6.54067768e-07
 1.27793263e-07]
2021-01-26 02:50:20,155 - pyswarms.single.local_best - INFO - Optimize for 500 iters with {'c1': 0.1, 'c2': 0.3, 'w': 0.9, 'k': 5, 'p': 2}
2021-01-26 02:50:56,348 - pyswarms.single.local_best - INFO - Optimization finished | best cost: 905.6203626431519, best pos: [1.35790492e+00 8.46808750e-01 1.41546635e+00 9.64586659e+01
 1.30725671e+02 3.07036942e-01 2.04197789e-08 5.27282522e-07
 2.12822098e-07]
2021-01-26 02:50:56,392 - pyswarms.single.local_best - INFO - Optimize for 500 iters with {'c1': 0.1, 'c2': 0.3, 'w': 0.9, 'k': 5, 'p': 2}
2021-01-26 02:51:33,251 - pyswarms.single.local_best - INFO - Optimization finished | best cost: 910.6118131485989, best pos: [1.09709604e+00 6.91466368e-01 9.36846260e-01 7.08878947e+01
 1.30719971e+02 5.28892223e-01 5.85315733e-07 8.07289080e-07
 7.80283516e-07]
2021-01-26 02:51:33,301 - pyswarms.single.local_best - INFO - Optimize for 500 iters with {'c1': 0.1, 'c2': 0.3, 'w': 0.9, 'k': 5, 'p': 2}
2021-01-26 02:52:09,835 - pyswarms.single.local_best - INFO - Optimization finished | best cost: 862.5946302683178, best pos: [1.57231812e+00 7.82271064e-01 1.17131336e+00 8.17279420e+01
 1.31354765e+02 3.99149569e-01 2.13865490e-07 2.54113752e-07
 1.87194560e-07]
2021-01-26 02:52:09,882 - pyswarms.single.local_best - INFO - Optimize for 500 iters with {'c1': 0.1, 'c2': 0.3, 'w': 0.9, 'k': 5, 'p': 2}
2021-01-26 02:52:44,505 - pyswarms.single.local_best - INFO - Optimization finished | best cost: 844.9479999043275, best pos: [1.58846371e+00 9.11424824e-01 1.39869932e+00 7.97811627e+01
 1.31592489e+02 3.12716940e-01 3.57147208e-07 4.12937245e-07
 2.94044026e-07]
2021-01-26 02:52:44,549 - pyswarms.single.local_best - INFO - Optimize for 500 iters with {'c1': 0.1, 'c2': 0.3, 'w': 0.9, 'k': 5, 'p': 2}
2021-01-26 02:53:20,309 - pyswarms.single.local_best - INFO - Optimization finished | best cost: 894.6663009737033, best pos: [1.38316586e+00 9.30154231e-01 1.52996483e+00 1.02497252e+02
 1.31939549e+02 2.56583450e-01 4.85905541e-07 5.86572744e-07
 1.19681280e-07]
2021-01-26 02:53:20,348 - pyswarms.single.local_best - INFO - Optimize for 500 iters with {'c1': 0.1, 'c2': 0.3, 'w': 0.9, 'k': 5, 'p': 2}
2021-01-26 02:53:56,697 - pyswarms.single.local_best - INFO - Optimization finished | best cost: 810.5491977088136, best pos: [1.25510025e+00 8.34100267e-01 1.32797837e+00 9.68332788e+01
 1.31310342e+02 3.27816098e-01 3.87537484e-07 2.39706932e-07
 2.93488202e-07]
2021-01-26 02:53:56,742 - pyswarms.single.local_best - INFO - Optimize for 500 iters with {'c1': 0.1, 'c2': 0.3, 'w': 0.9, 'k': 5, 'p': 2}
2021-01-26 02:54:32,355 - pyswarms.single.local_best - INFO - Optimization finished | best cost: 872.9620147081948, best pos: [8.93479544e-01 6.65936389e-01 1.15467685e+00 9.89533577e+01
 1.33409720e+02 4.96807559e-01 5.18018769e-07 6.74686928e-07
 3.81915940e-07]
2021-01-26 02:54:32,402 - pyswarms.single.local_best - INFO - Optimize for 500 iters with {'c1': 0.1, 'c2': 0.3, 'w': 0.9, 'k': 5, 'p': 2}
2021-01-26 02:55:09,317 - pyswarms.single.local_best - INFO - Optimization finished | best cost: 876.8910247350727, best pos: [1.60205580e+00 1.12001980e+00 1.61406296e+00 9.55096427e+01
 1.31472063e+02 1.93807225e-01 2.88668596e-07 4.23021825e-07
 2.32500193e-07]
2021-01-26 02:55:09,360 - pyswarms.single.local_best - INFO - Optimize for 500 iters with {'c1': 0.1, 'c2': 0.3, 'w': 0.9, 'k': 5, 'p': 2}
2021-01-26 02:55:44,895 - pyswarms.single.local_best - INFO - Optimization finished | best cost: 842.0193382857294, best pos: [1.28574565e+00 8.42368734e-01 1.32823935e+00 9.06563973e+01
 1.31318340e+02 3.40059755e-01 4.07619102e-07 4.84628130e-07
 2.11797073e-07]
2021-01-26 02:55:44,942 - pyswarms.single.local_best - INFO - Optimize for 500 iters with {'c1': 0.1, 'c2': 0.3, 'w': 0.9, 'k': 5, 'p': 2}
2021-01-26 02:56:22,485 - pyswarms.single.local_best - INFO - Optimization finished | best cost: 892.9603538953256, best pos: [1.42049089e+00 8.11565320e-01 1.20788921e+00 7.98566234e+01
 1.31416167e+02 3.77493271e-01 4.17279918e-08 2.34167190e-07
 5.45246229e-07]
2021-01-26 02:56:22,532 - pyswarms.single.local_best - INFO - Optimize for 500 iters with {'c1': 0.1, 'c2': 0.3, 'w': 0.9, 'k': 5, 'p': 2}
2021-01-26 02:56:58,838 - pyswarms.single.local_best - INFO - Optimization finished | best cost: 845.0895658868313, best pos: [1.25151891e+00 8.87338435e-01 1.36938758e+00 9.62173178e+01
 1.32619367e+02 3.12307359e-01 3.82028116e-07 3.05630934e-07
 3.15184124e-07]
2021-01-26 02:56:58,878 - pyswarms.single.local_best - INFO - Optimize for 500 iters with {'c1': 0.1, 'c2': 0.3, 'w': 0.9, 'k': 5, 'p': 2}
2021-01-26 02:57:36,034 - pyswarms.single.local_best - INFO - Optimization finished | best cost: 841.6393385391852, best pos: [1.44353512e+00 1.16069606e+00 1.57712040e+00 1.01595480e+02
 1.30725140e+02 1.74605079e-01 3.89292042e-07 4.82727426e-07
 5.16464840e-07]
2021-01-26 02:57:36,080 - pyswarms.single.local_best - INFO - Optimize for 500 iters with {'c1': 0.1, 'c2': 0.3, 'w': 0.9, 'k': 5, 'p': 2}
2021-01-26 02:58:13,013 - pyswarms.single.local_best - INFO - Optimization finished | best cost: 892.5680861802872, best pos: [1.98348460e+00 1.02578661e+00 1.50452441e+00 8.31619065e+01
 1.29830610e+02 2.35075601e-01 2.23238348e-07 7.25923117e-07
 5.83129407e-08]
2021-01-26 02:58:13,058 - pyswarms.single.local_best - INFO - Optimize for 500 iters with {'c1': 0.1, 'c2': 0.3, 'w': 0.9, 'k': 5, 'p': 2}
2021-01-26 02:58:48,048 - pyswarms.single.local_best - INFO - Optimization finished | best cost: 828.1577330382565, best pos: [1.71128914e+00 9.67548795e-01 1.48765929e+00 9.34882827e+01
 1.30808105e+02 2.57490175e-01 3.85440987e-07 7.75966452e-08
 4.90830772e-08]
2021-01-26 02:58:48,095 - pyswarms.single.local_best - INFO - Optimize for 500 iters with {'c1': 0.1, 'c2': 0.3, 'w': 0.9, 'k': 5, 'p': 2}
2021-01-26 02:59:23,942 - pyswarms.single.local_best - INFO - Optimization finished | best cost: 798.3077744727977, best pos: [1.26382879e+00 9.81584853e-01 1.50679169e+00 9.05396268e+01
 1.31378166e+02 2.54489363e-01 4.12075617e-07 3.57596980e-07
 7.70892369e-07]
2021-01-26 02:59:23,987 - pyswarms.single.local_best - INFO - Optimize for 500 iters with {'c1': 0.1, 'c2': 0.3, 'w': 0.9, 'k': 5, 'p': 2}
2021-01-26 03:00:01,137 - pyswarms.single.local_best - INFO - Optimization finished | best cost: 860.4491598990712, best pos: [1.35143143e+00 9.18893608e-01 1.47193741e+00 9.49177844e+01
 1.32563999e+02 2.84966115e-01 4.24966071e-07 6.37131629e-08
 3.34538976e-07]
2021-01-26 03:00:01,186 - pyswarms.single.local_best - INFO - Optimize for 500 iters with {'c1': 0.1, 'c2': 0.3, 'w': 0.9, 'k': 5, 'p': 2}
2021-01-26 03:00:36,547 - pyswarms.single.local_best - INFO - Optimization finished | best cost: 852.4991674416729, best pos: [1.71237292e+00 1.14067013e+00 1.81156286e+00 9.22495406e+01
 1.29513005e+02 1.61581454e-01 6.41329228e-07 4.61302101e-07
 2.70179407e-07]
2021-01-26 03:00:36,590 - pyswarms.single.local_best - INFO - Optimize for 500 iters with {'c1': 0.1, 'c2': 0.3, 'w': 0.9, 'k': 5, 'p': 2}
2021-01-26 03:01:12,539 - pyswarms.single.local_best - INFO - Optimization finished | best cost: 914.2614789130055, best pos: [1.06082689e+00 7.29739588e-01 1.20274791e+00 9.64955325e+01
 1.31099986e+02 4.06139170e-01 5.51804600e-07 5.09440852e-07
 3.68712800e-07]
2021-01-26 03:01:12,589 - pyswarms.single.local_best - INFO - Optimize for 500 iters with {'c1': 0.1, 'c2': 0.3, 'w': 0.9, 'k': 5, 'p': 2}
2021-01-26 03:01:50,183 - pyswarms.single.local_best - INFO - Optimization finished | best cost: 805.9294568257478, best pos: [1.22800579e+00 8.83960070e-01 1.47649363e+00 1.01905721e+02
 1.31768517e+02 2.89436964e-01 2.64211280e-09 2.53805438e-07
 5.14781412e-07]
2021-01-26 03:01:50,230 - pyswarms.single.local_best - INFO - Optimize for 500 iters with {'c1': 0.1, 'c2': 0.3, 'w': 0.9, 'k': 5, 'p': 2}
2021-01-26 03:02:26,451 - pyswarms.single.local_best - INFO - Optimization finished | best cost: 877.0306026168298, best pos: [1.84132612e+00 1.26859954e+00 1.95346479e+00 9.94837813e+01
 1.29644198e+02 1.15116185e-01 6.31501059e-07 5.97178331e-07
 1.94904892e-07]
2021-01-26 03:02:26,495 - pyswarms.single.local_best - INFO - Optimize for 500 iters with {'c1': 0.1, 'c2': 0.3, 'w': 0.9, 'k': 5, 'p': 2}
2021-01-26 03:03:04,315 - pyswarms.single.local_best - INFO - Optimization finished | best cost: 818.6364847975971, best pos: [1.49539626e+00 8.01845860e-01 1.29908765e+00 8.48859398e+01
 1.31868475e+02 3.68095819e-01 8.10460282e-07 3.51439281e-07
 1.65823930e-08]
2021-01-26 03:03:04,363 - pyswarms.single.local_best - INFO - Optimize for 500 iters with {'c1': 0.1, 'c2': 0.3, 'w': 0.9, 'k': 5, 'p': 2}
2021-01-26 03:03:40,912 - pyswarms.single.local_best - INFO - Optimization finished | best cost: 846.4555267988876, best pos: [1.41627554e+00 9.10423156e-01 1.48350120e+00 9.47282579e+01
 1.31878185e+02 2.79212967e-01 8.58745382e-08 1.35404011e-07
 3.44811172e-07]
2021-01-26 03:03:40,964 - pyswarms.single.local_best - INFO - Optimize for 500 iters with {'c1': 0.1, 'c2': 0.3, 'w': 0.9, 'k': 5, 'p': 2}
2021-01-26 03:04:08,645 - pyswarms.single.local_best - INFO - Optimization finished | best cost: 5750.6875906153455, best pos: [1.50697844e+00 5.90227311e-01 9.50808706e+01 6.47113291e-01
 8.05935142e-07 6.09225419e-07 8.06493567e-07]
2021-01-26 03:04:08,692 - pyswarms.single.local_best - INFO - Optimize for 500 iters with {'c1': 0.1, 'c2': 0.3, 'w': 0.9, 'k': 5, 'p': 2}
2021-01-26 03:04:35,806 - pyswarms.single.local_best - INFO - Optimization finished | best cost: 5957.964494420161, best pos: [1.87859620e+00 6.90663938e-01 9.39457904e+01 5.05190557e-01
 7.73878716e-07 4.43619981e-07 8.18765254e-07]
2021-01-26 03:04:35,852 - pyswarms.single.local_best - INFO - Optimize for 500 iters with {'c1': 0.1, 'c2': 0.3, 'w': 0.9, 'k': 5, 'p': 2}
2021-01-26 03:05:04,462 - pyswarms.single.local_best - INFO - Optimization finished | best cost: 5882.9834369408045, best pos: [1.82602103e+00 7.49947299e-01 9.37791087e+01 4.58945753e-01
 1.06564170e-06 1.08110705e-06 9.33954402e-07]
2021-01-26 03:05:04,508 - pyswarms.single.local_best - INFO - Optimize for 500 iters with {'c1': 0.1, 'c2': 0.3, 'w': 0.9, 'k': 5, 'p': 2}
2021-01-26 03:05:32,530 - pyswarms.single.local_best - INFO - Optimization finished | best cost: 5875.8321161878885, best pos: [1.66542196e+00 6.75897753e-01 9.58928090e+01 5.26178953e-01
 4.19660128e-07 4.65618727e-07 1.03472636e-06]
2021-01-26 03:05:32,576 - pyswarms.single.local_best - INFO - Optimize for 500 iters with {'c1': 0.1, 'c2': 0.3, 'w': 0.9, 'k': 5, 'p': 2}
2021-01-26 03:05:59,568 - pyswarms.single.local_best - INFO - Optimization finished | best cost: 5725.365568426999, best pos: [1.79871119e+00 6.66512600e-01 9.15996101e+01 5.55017062e-01
 6.99109401e-07 7.03143066e-07 1.06777424e-06]
2021-01-26 03:05:59,607 - pyswarms.single.local_best - INFO - Optimize for 500 iters with {'c1': 0.1, 'c2': 0.3, 'w': 0.9, 'k': 5, 'p': 2}
2021-01-26 03:06:29,028 - pyswarms.single.local_best - INFO - Optimization finished | best cost: 5993.78849894804, best pos: [1.57947761e+00 5.91601637e-01 9.37891906e+01 6.51104400e-01
 2.30562302e-07 6.34288492e-07 9.97770791e-07]
2021-01-26 03:06:29,075 - pyswarms.single.local_best - INFO - Optimize for 500 iters with {'c1': 0.1, 'c2': 0.3, 'w': 0.9, 'k': 5, 'p': 2}
2021-01-26 03:06:58,361 - pyswarms.single.local_best - INFO - Optimization finished | best cost: 5944.932679485251, best pos: [1.84614543e+00 7.44650177e-01 9.41417216e+01 4.59159590e-01
 5.54483277e-07 9.87725998e-07 9.45362614e-07]
2021-01-26 03:06:58,404 - pyswarms.single.local_best - INFO - Optimize for 500 iters with {'c1': 0.1, 'c2': 0.3, 'w': 0.9, 'k': 5, 'p': 2}
2021-01-26 03:07:25,709 - pyswarms.single.local_best - INFO - Optimization finished | best cost: 5731.611250328684, best pos: [1.69797303e+00 6.01739424e-01 9.49614409e+01 6.21520923e-01
 6.17106382e-07 1.88804975e-07 6.18874814e-07]
2021-01-26 03:07:25,752 - pyswarms.single.local_best - INFO - Optimize for 500 iters with {'c1': 0.1, 'c2': 0.3, 'w': 0.9, 'k': 5, 'p': 2}
2021-01-26 03:07:54,128 - pyswarms.single.local_best - INFO - Optimization finished | best cost: 5918.917053057893, best pos: [1.82685678e+00 6.91752450e-01 9.44612196e+01 5.01718839e-01
 1.01530023e-06 5.15150190e-07 8.54189657e-07]
2021-01-26 03:07:54,171 - pyswarms.single.local_best - INFO - Optimize for 500 iters with {'c1': 0.1, 'c2': 0.3, 'w': 0.9, 'k': 5, 'p': 2}
2021-01-26 03:08:21,833 - pyswarms.single.local_best - INFO - Optimization finished | best cost: 5734.517543248963, best pos: [1.74097203e+00 6.17123729e-01 9.35802284e+01 5.93065160e-01
 6.59350516e-07 9.46067950e-07 5.85597496e-07]
2021-01-26 03:08:21,881 - pyswarms.single.local_best - INFO - Optimize for 500 iters with {'c1': 0.1, 'c2': 0.3, 'w': 0.9, 'k': 5, 'p': 2}
2021-01-26 03:08:49,987 - pyswarms.single.local_best - INFO - Optimization finished | best cost: 5900.635915806007, best pos: [1.85953447e+00 7.02985445e-01 9.29376775e+01 5.02144331e-01
 5.21914759e-07 1.04609555e-06 9.20036205e-07]
2021-01-26 03:08:50,034 - pyswarms.single.local_best - INFO - Optimize for 500 iters with {'c1': 0.1, 'c2': 0.3, 'w': 0.9, 'k': 5, 'p': 2}
2021-01-26 03:09:17,840 - pyswarms.single.local_best - INFO - Optimization finished | best cost: 5812.513042003934, best pos: [1.71278677e+00 6.03222394e-01 9.21851160e+01 6.32727286e-01
 6.10659654e-07 9.64416491e-07 7.08283790e-07]
2021-01-26 03:09:17,886 - pyswarms.single.local_best - INFO - Optimize for 500 iters with {'c1': 0.1, 'c2': 0.3, 'w': 0.9, 'k': 5, 'p': 2}
2021-01-26 03:09:45,194 - pyswarms.single.local_best - INFO - Optimization finished | best cost: 5927.790862687453, best pos: [1.55079109e+00 6.78367349e-01 9.55553900e+01 5.31140547e-01
 9.61687852e-07 1.08673721e-06 1.06024642e-06]
2021-01-26 03:09:45,240 - pyswarms.single.local_best - INFO - Optimize for 500 iters with {'c1': 0.1, 'c2': 0.3, 'w': 0.9, 'k': 5, 'p': 2}
2021-01-26 03:10:12,436 - pyswarms.single.local_best - INFO - Optimization finished | best cost: 5759.576411786423, best pos: [1.74025362e+00 6.75297547e-01 9.49270321e+01 5.27670861e-01
 3.18129629e-07 3.08235347e-07 1.01821892e-06]
2021-01-26 03:10:12,483 - pyswarms.single.local_best - INFO - Optimize for 500 iters with {'c1': 0.1, 'c2': 0.3, 'w': 0.9, 'k': 5, 'p': 2}
2021-01-26 03:10:41,622 - pyswarms.single.local_best - INFO - Optimization finished | best cost: 5773.13792860588, best pos: [1.82630532e+00 6.06852653e-01 9.22001719e+01 6.14641763e-01
 7.18703483e-07 8.32672032e-07 5.18357551e-07]
2021-01-26 03:10:41,669 - pyswarms.single.local_best - INFO - Optimize for 500 iters with {'c1': 0.1, 'c2': 0.3, 'w': 0.9, 'k': 5, 'p': 2}
2021-01-26 03:11:09,364 - pyswarms.single.local_best - INFO - Optimization finished | best cost: 5621.911131580105, best pos: [1.66373576e+00 6.25792925e-01 9.28223719e+01 6.05566802e-01
 1.04317574e-06 3.53940099e-07 1.06618183e-06]
2021-01-26 03:11:09,420 - pyswarms.single.local_best - INFO - Optimize for 500 iters with {'c1': 0.1, 'c2': 0.3, 'w': 0.9, 'k': 5, 'p': 2}
2021-01-26 03:11:36,338 - pyswarms.single.local_best - INFO - Optimization finished | best cost: 5737.319252483225, best pos: [1.98109845e+00 6.23677290e-01 8.99529900e+01 5.99582767e-01
 7.33909004e-07 4.13289872e-07 9.80288467e-07]
2021-01-26 03:11:36,383 - pyswarms.single.local_best - INFO - Optimize for 500 iters with {'c1': 0.1, 'c2': 0.3, 'w': 0.9, 'k': 5, 'p': 2}
2021-01-26 03:12:03,864 - pyswarms.single.local_best - INFO - Optimization finished | best cost: 5693.793386189098, best pos: [1.62035559e+00 6.29297455e-01 9.35501356e+01 6.01006834e-01
 5.24405825e-07 4.30779344e-07 1.07077138e-06]
2021-01-26 03:12:03,910 - pyswarms.single.local_best - INFO - Optimize for 500 iters with {'c1': 0.1, 'c2': 0.3, 'w': 0.9, 'k': 5, 'p': 2}
2021-01-26 03:12:32,308 - pyswarms.single.local_best - INFO - Optimization finished | best cost: 5932.256817511287, best pos: [1.99976891e+00 6.91393900e-01 9.19084335e+01 5.17497770e-01
 4.00049523e-07 1.92424170e-07 9.76238612e-07]
2021-01-26 03:12:32,355 - pyswarms.single.local_best - INFO - Optimize for 500 iters with {'c1': 0.1, 'c2': 0.3, 'w': 0.9, 'k': 5, 'p': 2}
2021-01-26 03:12:59,800 - pyswarms.single.local_best - INFO - Optimization finished | best cost: 5877.216595777117, best pos: [1.51529087e+00 6.33514606e-01 9.60241975e+01 5.77891830e-01
 1.03699006e-06 9.30244198e-07 9.16513743e-07]
2021-01-26 03:12:59,844 - pyswarms.single.local_best - INFO - Optimize for 500 iters with {'c1': 0.1, 'c2': 0.3, 'w': 0.9, 'k': 5, 'p': 2}
2021-01-26 03:13:28,920 - pyswarms.single.local_best - INFO - Optimization finished | best cost: 5897.601576992498, best pos: [1.84091728e+00 5.94043710e-01 9.14506073e+01 6.46659529e-01
 8.23691424e-07 5.60523748e-07 5.02670960e-07]
2021-01-26 03:13:28,965 - pyswarms.single.local_best - INFO - Optimize for 500 iters with {'c1': 0.1, 'c2': 0.3, 'w': 0.9, 'k': 5, 'p': 2}
2021-01-26 03:13:57,179 - pyswarms.single.local_best - INFO - Optimization finished | best cost: 5738.350464149961, best pos: [1.75341742e+00 7.45144505e-01 9.65586352e+01 4.43164965e-01
 3.49983055e-07 1.01062393e-06 1.03248994e-06]
2021-01-26 03:13:57,225 - pyswarms.single.local_best - INFO - Optimize for 500 iters with {'c1': 0.1, 'c2': 0.3, 'w': 0.9, 'k': 5, 'p': 2}
2021-01-26 03:14:24,570 - pyswarms.single.local_best - INFO - Optimization finished | best cost: 5772.267500572884, best pos: [1.68456597e+00 6.38685694e-01 9.15326240e+01 6.02370371e-01
 8.58391585e-07 1.02266181e-06 9.82405401e-07]
2021-01-26 03:14:24,616 - pyswarms.single.local_best - INFO - Optimize for 500 iters with {'c1': 0.1, 'c2': 0.3, 'w': 0.9, 'k': 5, 'p': 2}
2021-01-26 03:14:53,722 - pyswarms.single.local_best - INFO - Optimization finished | best cost: 5897.287403054441, best pos: [1.85322463e+00 6.57535116e-01 9.43814872e+01 5.60914874e-01
 1.92025715e-07 7.50116243e-07 3.25318874e-07]
2021-01-26 03:14:53,769 - pyswarms.single.local_best - INFO - Optimize for 500 iters with {'c1': 0.1, 'c2': 0.3, 'w': 0.9, 'k': 5, 'p': 2}
2021-01-26 03:15:23,449 - pyswarms.single.local_best - INFO - Optimization finished | best cost: 6134.413173176888, best pos: [1.97185836e+00 9.23739062e-01 9.84383654e+01 3.27303917e-01
 5.84282405e-07 1.01677693e-06 6.84701489e-07]
2021-01-26 03:15:23,492 - pyswarms.single.local_best - INFO - Optimize for 500 iters with {'c1': 0.1, 'c2': 0.3, 'w': 0.9, 'k': 5, 'p': 2}
2021-01-26 03:15:50,759 - pyswarms.single.local_best - INFO - Optimization finished | best cost: 6226.207266672568, best pos: [1.79384971e+00 7.74667959e-01 9.74752175e+01 4.16330855e-01
 5.27511559e-07 7.14144870e-07 1.00616151e-06]
2021-01-26 03:15:50,802 - pyswarms.single.local_best - INFO - Optimize for 500 iters with {'c1': 0.1, 'c2': 0.3, 'w': 0.9, 'k': 5, 'p': 2}
2021-01-26 03:16:20,516 - pyswarms.single.local_best - INFO - Optimization finished | best cost: 5862.8247733215785, best pos: [1.68784663e+00 6.47938979e-01 9.38380225e+01 5.67834125e-01
 4.88449809e-07 1.08533949e-06 7.53008292e-07]
2021-01-26 03:16:20,558 - pyswarms.single.local_best - INFO - Optimize for 500 iters with {'c1': 0.1, 'c2': 0.3, 'w': 0.9, 'k': 5, 'p': 2}
2021-01-26 03:16:48,551 - pyswarms.single.local_best - INFO - Optimization finished | best cost: 5729.719182596891, best pos: [1.91316866e+00 7.42075214e-01 9.35924065e+01 4.55112331e-01
 9.11145711e-07 5.37354427e-07 1.06169948e-06]
2021-01-26 03:16:48,597 - pyswarms.single.local_best - INFO - Optimize for 500 iters with {'c1': 0.1, 'c2': 0.3, 'w': 0.9, 'k': 5, 'p': 2}
2021-01-26 03:17:16,929 - pyswarms.single.local_best - INFO - Optimization finished | best cost: 5792.243609827123, best pos: [1.52017669e+00 6.19353324e-01 9.66730915e+01 6.05937373e-01
 2.75287780e-07 9.75759855e-07 5.83363238e-07]
2021-01-26 03:17:16,973 - pyswarms.single.local_best - INFO - Optimize for 500 iters with {'c1': 0.1, 'c2': 0.3, 'w': 0.9, 'k': 5, 'p': 2}
2021-01-26 03:17:45,478 - pyswarms.single.local_best - INFO - Optimization finished | best cost: 5664.555313301366, best pos: [1.87603939e+00 6.31999515e-01 9.19041779e+01 5.82632254e-01
 5.81614340e-07 2.45134974e-07 1.01835046e-06]
2021-01-26 03:17:45,530 - pyswarms.single.local_best - INFO - Optimize for 500 iters with {'c1': 0.1, 'c2': 0.3, 'w': 0.9, 'k': 5, 'p': 2}
2021-01-26 03:18:12,975 - pyswarms.single.local_best - INFO - Optimization finished | best cost: 5871.406400836619, best pos: [1.94664131e+00 8.10447766e-01 9.46353580e+01 3.95796104e-01
 8.67108713e-07 9.66210471e-07 1.01170987e-06]
2021-01-26 03:18:13,020 - pyswarms.single.local_best - INFO - Optimize for 500 iters with {'c1': 0.1, 'c2': 0.3, 'w': 0.9, 'k': 5, 'p': 2}
2021-01-26 03:18:39,974 - pyswarms.single.local_best - INFO - Optimization finished | best cost: 5912.330033534534, best pos: [1.95832243e+00 6.46140068e-01 9.05929560e+01 5.72452175e-01
 4.94930387e-07 7.01766222e-07 9.07214873e-07]
2021-01-26 03:18:40,012 - pyswarms.single.local_best - INFO - Optimize for 500 iters with {'c1': 0.1, 'c2': 0.3, 'w': 0.9, 'k': 5, 'p': 2}
2021-01-26 03:19:06,813 - pyswarms.single.local_best - INFO - Optimization finished | best cost: 5913.2215120912615, best pos: [1.85749609e+00 6.34820709e-01 9.21323686e+01 5.73954496e-01
 3.97703107e-07 1.00828466e-06 7.34128711e-07]
2021-01-26 03:19:06,868 - pyswarms.single.local_best - INFO - Optimize for 500 iters with {'c1': 0.1, 'c2': 0.3, 'w': 0.9, 'k': 5, 'p': 2}
2021-01-26 03:19:35,030 - pyswarms.single.local_best - INFO - Optimization finished | best cost: 5889.456307906959, best pos: [1.86012830e+00 6.56676379e-01 9.14531667e+01 5.50783689e-01
 1.07209221e-06 6.62236740e-07 9.76989327e-07]
2021-01-26 03:19:35,077 - pyswarms.single.local_best - INFO - Optimize for 500 iters with {'c1': 0.1, 'c2': 0.3, 'w': 0.9, 'k': 5, 'p': 2}
2021-01-26 03:20:03,969 - pyswarms.single.local_best - INFO - Optimization finished | best cost: 5945.406708808572, best pos: [1.86869181e+00 6.81718618e-01 9.36458733e+01 5.14571243e-01
 1.06257357e-06 3.29337549e-07 8.41810014e-07]
2021-01-26 03:20:04,015 - pyswarms.single.local_best - INFO - Optimize for 500 iters with {'c1': 0.1, 'c2': 0.3, 'w': 0.9, 'k': 5, 'p': 2}
2021-01-26 03:20:31,695 - pyswarms.single.local_best - INFO - Optimization finished | best cost: 5723.066459886548, best pos: [1.81870072e+00 7.27313924e-01 9.45185777e+01 4.66872105e-01
 1.01830170e-06 7.35454522e-07 9.65920805e-07]
2021-01-26 03:20:31,735 - pyswarms.single.local_best - INFO - Optimize for 500 iters with {'c1': 0.1, 'c2': 0.3, 'w': 0.9, 'k': 5, 'p': 2}
2021-01-26 03:21:00,020 - pyswarms.single.local_best - INFO - Optimization finished | best cost: 5923.732195007477, best pos: [1.76806848e+00 7.11524324e-01 9.53395179e+01 4.86143381e-01
 5.19186699e-07 5.83713161e-07 9.76960134e-07]
2021-01-26 03:21:00,066 - pyswarms.single.local_best - INFO - Optimize for 500 iters with {'c1': 0.1, 'c2': 0.3, 'w': 0.9, 'k': 5, 'p': 2}
2021-01-26 03:21:29,205 - pyswarms.single.local_best - INFO - Optimization finished | best cost: 5828.436454312545, best pos: [1.83837493e+00 6.79578183e-01 9.15512650e+01 5.34256178e-01
 7.64802267e-07 8.67978766e-07 1.08272717e-06]
2021-01-26 03:21:29,249 - pyswarms.single.local_best - INFO - Optimize for 500 iters with {'c1': 0.1, 'c2': 0.3, 'w': 0.9, 'k': 5, 'p': 2}
2021-01-26 03:21:57,267 - pyswarms.single.local_best - INFO - Optimization finished | best cost: 6191.0145087130195, best pos: [1.94398116e+00 6.43019737e-01 8.98010527e+01 6.11968830e-01
 5.50692095e-08 3.49928692e-07 9.50049875e-07]
2021-01-26 03:21:57,315 - pyswarms.single.local_best - INFO - Optimize for 500 iters with {'c1': 0.1, 'c2': 0.3, 'w': 0.9, 'k': 5, 'p': 2}
2021-01-26 03:22:24,733 - pyswarms.single.local_best - INFO - Optimization finished | best cost: 5651.950206361127, best pos: [1.77871473e+00 7.04470649e-01 9.34729695e+01 5.09684030e-01
 7.05373715e-07 7.78462380e-07 8.94498867e-07]
2021-01-26 03:22:24,778 - pyswarms.single.local_best - INFO - Optimize for 500 iters with {'c1': 0.1, 'c2': 0.3, 'w': 0.9, 'k': 5, 'p': 2}
2021-01-26 03:22:52,582 - pyswarms.single.local_best - INFO - Optimization finished | best cost: 5781.1118553069045, best pos: [1.97368158e+00 7.13455386e-01 9.27043725e+01 5.00144517e-01
 9.37948565e-07 4.99993458e-08 8.30526280e-07]
2021-01-26 03:22:52,632 - pyswarms.single.local_best - INFO - Optimize for 500 iters with {'c1': 0.1, 'c2': 0.3, 'w': 0.9, 'k': 5, 'p': 2}
2021-01-26 03:23:21,622 - pyswarms.single.local_best - INFO - Optimization finished | best cost: 5944.024329821047, best pos: [1.75229350e+00 6.19528863e-01 9.20296220e+01 5.97106518e-01
 9.04136915e-07 8.62288250e-07 8.78061148e-07]
2021-01-26 03:23:21,667 - pyswarms.single.local_best - INFO - Optimize for 500 iters with {'c1': 0.1, 'c2': 0.3, 'w': 0.9, 'k': 5, 'p': 2}
2021-01-26 03:23:49,720 - pyswarms.single.local_best - INFO - Optimization finished | best cost: 6338.213577962968, best pos: [1.22289046e+00 6.24795628e-01 1.02663626e+02 6.05878394e-01
 6.48093808e-07 6.96490353e-07 1.07768238e-06]
2021-01-26 03:23:49,767 - pyswarms.single.local_best - INFO - Optimize for 500 iters with {'c1': 0.1, 'c2': 0.3, 'w': 0.9, 'k': 5, 'p': 2}
2021-01-26 03:24:18,058 - pyswarms.single.local_best - INFO - Optimization finished | best cost: 6285.07024835073, best pos: [1.31444453e+00 5.85517368e-01 9.87049076e+01 6.61767376e-01
 8.66307760e-07 2.08702097e-07 9.75920627e-07]
2021-01-26 03:24:18,104 - pyswarms.single.local_best - INFO - Optimize for 500 iters with {'c1': 0.1, 'c2': 0.3, 'w': 0.9, 'k': 5, 'p': 2}
2021-01-26 03:24:46,927 - pyswarms.single.local_best - INFO - Optimization finished | best cost: 5910.196862150229, best pos: [1.81629743e+00 7.40725157e-01 9.35428820e+01 4.77621479e-01
 8.56983403e-07 7.24384841e-07 9.33238911e-07]
2021-01-26 03:24:46,967 - pyswarms.single.local_best - INFO - Optimize for 500 iters with {'c1': 0.1, 'c2': 0.3, 'w': 0.9, 'k': 5, 'p': 2}
2021-01-26 03:25:14,985 - pyswarms.single.local_best - INFO - Optimization finished | best cost: 5843.1866038963235, best pos: [1.82438447e+00 7.83120591e-01 9.27914431e+01 4.52662286e-01
 6.80084842e-07 8.50325179e-07 1.06510736e-06]
2021-01-26 03:25:15,032 - pyswarms.single.local_best - INFO - Optimize for 500 iters with {'c1': 0.1, 'c2': 0.3, 'w': 0.9, 'k': 5, 'p': 2}
2021-01-26 03:25:43,351 - pyswarms.single.local_best - INFO - Optimization finished | best cost: 6015.104709325974, best pos: [1.45944773e+00 5.85928270e-01 9.63106686e+01 6.35373594e-01
 3.34820843e-07 7.38488032e-07 1.05650013e-06]
2021-01-26 03:25:43,396 - pyswarms.single.local_best - INFO - Optimize for 500 iters with {'c1': 0.1, 'c2': 0.3, 'w': 0.9, 'k': 5, 'p': 2}
2021-01-26 03:26:12,602 - pyswarms.single.local_best - INFO - Optimization finished | best cost: 5719.066239997449, best pos: [1.47136471e+00 6.51536290e-01 9.53443484e+01 5.89906240e-01
 4.74913710e-07 9.54606485e-07 9.87894276e-07]
2021-01-26 03:26:12,648 - pyswarms.single.local_best - INFO - Optimize for 500 iters with {'c1': 0.1, 'c2': 0.3, 'w': 0.9, 'k': 5, 'p': 2}
2021-01-26 03:26:40,651 - pyswarms.single.local_best - INFO - Optimization finished | best cost: 5974.769450667204, best pos: [1.96742884e+00 6.08907296e-01 8.95659668e+01 6.28505884e-01
 3.96419811e-07 5.12114495e-07 9.98467235e-07]
2021-01-26 03:26:40,696 - pyswarms.single.local_best - INFO - Optimize for 500 iters with {'c1': 0.1, 'c2': 0.3, 'w': 0.9, 'k': 5, 'p': 2}
2021-01-26 03:27:08,855 - pyswarms.single.local_best - INFO - Optimization finished | best cost: 5707.547084382814, best pos: [1.73701482e+00 6.34672990e-01 9.29360129e+01 5.79030970e-01
 5.43640089e-07 7.00151549e-07 9.73131276e-07]
2021-01-26 03:27:08,900 - pyswarms.single.local_best - INFO - Optimize for 500 iters with {'c1': 0.1, 'c2': 0.3, 'w': 0.9, 'k': 5, 'p': 2}
2021-01-26 03:27:35,618 - pyswarms.single.local_best - INFO - Optimization finished | best cost: 5777.02539164936, best pos: [1.89677512e+00 6.37943259e-01 9.08825980e+01 5.94110441e-01
 3.94879952e-07 5.52336613e-07 9.05001136e-07]
2021-01-26 03:27:35,665 - pyswarms.single.local_best - INFO - Optimize for 500 iters with {'c1': 0.1, 'c2': 0.3, 'w': 0.9, 'k': 5, 'p': 2}
2021-01-26 03:28:03,891 - pyswarms.single.local_best - INFO - Optimization finished | best cost: 5815.329324571451, best pos: [1.52440902e+00 5.97144757e-01 9.53397446e+01 6.24398327e-01
 5.08193863e-07 9.09652531e-07 8.39044258e-07]
2021-01-26 03:28:03,937 - pyswarms.single.local_best - INFO - Optimize for 500 iters with {'c1': 0.1, 'c2': 0.3, 'w': 0.9, 'k': 5, 'p': 2}
2021-01-26 03:28:31,521 - pyswarms.single.local_best - INFO - Optimization finished | best cost: 5723.577773136867, best pos: [1.77283269e+00 6.33992155e-01 9.33111138e+01 5.81522358e-01
 2.34922689e-07 7.29140370e-07 7.67869454e-07]
2021-01-26 03:28:31,563 - pyswarms.single.local_best - INFO - Optimize for 500 iters with {'c1': 0.1, 'c2': 0.3, 'w': 0.9, 'k': 5, 'p': 2}
2021-01-26 03:28:59,982 - pyswarms.single.local_best - INFO - Optimization finished | best cost: 5862.210240493992, best pos: [1.93768500e+00 6.20596985e-01 8.99822457e+01 6.09624213e-01
 5.63853239e-07 9.02778093e-07 8.37123903e-07]
2021-01-26 03:29:00,023 - pyswarms.single.local_best - INFO - Optimize for 500 iters with {'c1': 0.1, 'c2': 0.3, 'w': 0.9, 'k': 5, 'p': 2}
2021-01-26 03:29:27,226 - pyswarms.single.local_best - INFO - Optimization finished | best cost: 5806.016040958984, best pos: [1.78036020e+00 6.35919985e-01 9.26199784e+01 5.71913556e-01
 6.87633523e-07 9.86312338e-07 7.54451122e-07]
2021-01-26 03:29:27,281 - pyswarms.single.local_best - INFO - Optimize for 500 iters with {'c1': 0.1, 'c2': 0.3, 'w': 0.9, 'k': 5, 'p': 2}
2021-01-26 03:29:55,327 - pyswarms.single.local_best - INFO - Optimization finished | best cost: 5933.536666628693, best pos: [1.84502220e+00 7.51966995e-01 9.36591124e+01 4.62451333e-01
 1.01063679e-06 6.04052602e-07 1.01536534e-06]
2021-01-26 03:29:55,375 - pyswarms.single.local_best - INFO - Optimize for 500 iters with {'c1': 0.1, 'c2': 0.3, 'w': 0.9, 'k': 5, 'p': 2}
2021-01-26 03:30:22,948 - pyswarms.single.local_best - INFO - Optimization finished | best cost: 5671.386878119597, best pos: [1.83631960e+00 6.36667751e-01 9.12109749e+01 5.84604984e-01
 3.62832561e-07 9.24264227e-07 9.41643553e-07]
2021-01-26 03:30:22,986 - pyswarms.single.local_best - INFO - Optimize for 500 iters with {'c1': 0.1, 'c2': 0.3, 'w': 0.9, 'k': 5, 'p': 2}
2021-01-26 03:30:50,721 - pyswarms.single.local_best - INFO - Optimization finished | best cost: 5850.9952720767415, best pos: [1.66205029e+00 6.39557740e-01 9.31562077e+01 5.86642241e-01
 1.04705941e-06 8.85415931e-07 7.76015595e-07]
2021-01-26 03:30:50,765 - pyswarms.single.local_best - INFO - Optimize for 500 iters with {'c1': 0.1, 'c2': 0.3, 'w': 0.9, 'k': 5, 'p': 2}
2021-01-26 03:31:17,692 - pyswarms.single.local_best - INFO - Optimization finished | best cost: 5957.017703554951, best pos: [1.92226857e+00 7.12064449e-01 9.46262137e+01 4.86971646e-01
 1.07481096e-06 4.31040541e-07 5.10637746e-07]
2021-01-26 03:31:17,732 - pyswarms.single.local_best - INFO - Optimize for 500 iters with {'c1': 0.1, 'c2': 0.3, 'w': 0.9, 'k': 5, 'p': 2}
2021-01-26 03:31:44,842 - pyswarms.single.local_best - INFO - Optimization finished | best cost: 5789.643077579368, best pos: [1.81827753e+00 7.30203018e-01 9.46229254e+01 4.70527616e-01
 9.31029660e-07 5.39689117e-07 9.49877642e-07]
2021-01-26 03:31:44,881 - pyswarms.single.local_best - INFO - Optimize for 500 iters with {'c1': 0.1, 'c2': 0.3, 'w': 0.9, 'k': 5, 'p': 2}
2021-01-26 03:32:12,841 - pyswarms.single.local_best - INFO - Optimization finished | best cost: 5715.09386059678, best pos: [1.80528621e+00 6.52520700e-01 9.02856811e+01 5.84349943e-01
 7.91378600e-07 8.49398891e-07 1.07770195e-06]
2021-01-26 03:32:12,883 - pyswarms.single.local_best - INFO - Optimize for 500 iters with {'c1': 0.1, 'c2': 0.3, 'w': 0.9, 'k': 5, 'p': 2}
2021-01-26 03:32:40,915 - pyswarms.single.local_best - INFO - Optimization finished | best cost: 5716.006405658791, best pos: [1.92982410e+00 7.04671364e-01 9.06995827e+01 5.19621383e-01
 6.66084006e-07 7.09364242e-07 1.08520951e-06]
2021-01-26 03:32:40,963 - pyswarms.single.local_best - INFO - Optimize for 500 iters with {'c1': 0.1, 'c2': 0.3, 'w': 0.9, 'k': 5, 'p': 2}
2021-01-26 03:33:08,730 - pyswarms.single.local_best - INFO - Optimization finished | best cost: 5676.446411461762, best pos: [1.91453827e+00 6.59386680e-01 9.25003649e+01 5.32934944e-01
 4.52025385e-07 4.18361170e-07 1.08834894e-06]
2021-01-26 03:33:08,776 - pyswarms.single.local_best - INFO - Optimize for 500 iters with {'c1': 0.1, 'c2': 0.3, 'w': 0.9, 'k': 5, 'p': 2}
2021-01-26 03:33:37,520 - pyswarms.single.local_best - INFO - Optimization finished | best cost: 5844.808440395985, best pos: [1.76367889e+00 6.10733328e-01 9.16862765e+01 6.23504728e-01
 6.25748802e-07 9.80656487e-07 6.43324326e-07]
2021-01-26 03:33:37,569 - pyswarms.single.local_best - INFO - Optimize for 500 iters with {'c1': 0.1, 'c2': 0.3, 'w': 0.9, 'k': 5, 'p': 2}
2021-01-26 03:34:05,371 - pyswarms.single.local_best - INFO - Optimization finished | best cost: 5878.479634781647, best pos: [1.93797265e+00 6.26003166e-01 9.32257403e+01 5.79668852e-01
 4.98433109e-07 7.41580429e-08 6.60137944e-07]
2021-01-26 03:34:05,419 - pyswarms.single.local_best - INFO - Optimize for 500 iters with {'c1': 0.1, 'c2': 0.3, 'w': 0.9, 'k': 5, 'p': 2}
2021-01-26 03:34:34,048 - pyswarms.single.local_best - INFO - Optimization finished | best cost: 5704.559583976523, best pos: [1.97665036e+00 8.68638736e-01 9.66802914e+01 3.54989290e-01
 5.97084327e-07 8.42682162e-07 8.56922956e-07]
2021-01-26 03:34:34,094 - pyswarms.single.local_best - INFO - Optimize for 500 iters with {'c1': 0.1, 'c2': 0.3, 'w': 0.9, 'k': 5, 'p': 2}
2021-01-26 03:35:00,375 - pyswarms.single.local_best - INFO - Optimization finished | best cost: 5827.464368811943, best pos: [1.92704386e+00 7.41979638e-01 9.36349126e+01 4.56688031e-01
 8.33009785e-07 4.39336754e-07 1.07380877e-06]
2021-01-26 03:35:00,421 - pyswarms.single.local_best - INFO - Optimize for 500 iters with {'c1': 0.1, 'c2': 0.3, 'w': 0.9, 'k': 5, 'p': 2}
2021-01-26 03:35:28,364 - pyswarms.single.local_best - INFO - Optimization finished | best cost: 5945.957289029567, best pos: [1.60729110e+00 5.84189870e-01 9.41565071e+01 6.38432378e-01
 6.45506890e-07 6.08647484e-07 8.64275728e-07]
2021-01-26 03:35:28,409 - pyswarms.single.local_best - INFO - Optimize for 500 iters with {'c1': 0.1, 'c2': 0.3, 'w': 0.9, 'k': 5, 'p': 2}
2021-01-26 03:35:55,454 - pyswarms.single.local_best - INFO - Optimization finished | best cost: 5818.960495675011, best pos: [1.81072568e+00 7.54379685e-01 9.48675569e+01 4.52742603e-01
 1.05765656e-06 5.90962170e-07 9.47742933e-07]
2021-01-26 03:35:55,498 - pyswarms.single.local_best - INFO - Optimize for 500 iters with {'c1': 0.1, 'c2': 0.3, 'w': 0.9, 'k': 5, 'p': 2}
2021-01-26 03:36:23,432 - pyswarms.single.local_best - INFO - Optimization finished | best cost: 5876.974187839411, best pos: [1.76141928e+00 7.57731825e-01 9.53031746e+01 4.52016730e-01
 8.80027149e-07 9.58900243e-07 9.11645590e-07]
2021-01-26 03:36:23,478 - pyswarms.single.local_best - INFO - Optimize for 500 iters with {'c1': 0.1, 'c2': 0.3, 'w': 0.9, 'k': 5, 'p': 2}
2021-01-26 03:36:52,003 - pyswarms.single.local_best - INFO - Optimization finished | best cost: 5964.847643648966, best pos: [1.95787703e+00 8.31274160e-01 9.68497232e+01 3.79980204e-01
 1.01477644e-06 8.26922324e-07 5.91265562e-07]
2021-01-26 03:36:52,050 - pyswarms.single.local_best - INFO - Optimize for 500 iters with {'c1': 0.1, 'c2': 0.3, 'w': 0.9, 'k': 5, 'p': 2}
2021-01-26 03:37:20,685 - pyswarms.single.local_best - INFO - Optimization finished | best cost: 6011.195543496492, best pos: [1.57121876e+00 6.53742152e-01 9.61274872e+01 5.57503864e-01
 6.05201177e-07 5.85689835e-07 1.00566548e-06]
2021-01-26 03:37:20,728 - pyswarms.single.local_best - INFO - Optimize for 500 iters with {'c1': 0.1, 'c2': 0.3, 'w': 0.9, 'k': 5, 'p': 2}
2021-01-26 03:37:47,470 - pyswarms.single.local_best - INFO - Optimization finished | best cost: 5915.711687839608, best pos: [1.73991899e+00 6.67787237e-01 9.38768517e+01 5.40903856e-01
 5.82992382e-07 5.50025286e-07 9.89128699e-07]
2021-01-26 03:37:47,518 - pyswarms.single.local_best - INFO - Optimize for 500 iters with {'c1': 0.1, 'c2': 0.3, 'w': 0.9, 'k': 5, 'p': 2}
2021-01-26 03:38:13,434 - pyswarms.single.local_best - INFO - Optimization finished | best cost: 5981.839576388652, best pos: [1.77775903e+00 6.21151251e-01 9.23281012e+01 5.97464850e-01
 6.92390943e-07 7.92250462e-07 7.98860563e-07]
2021-01-26 03:38:13,481 - pyswarms.single.local_best - INFO - Optimize for 500 iters with {'c1': 0.1, 'c2': 0.3, 'w': 0.9, 'k': 5, 'p': 2}
2021-01-26 03:38:41,496 - pyswarms.single.local_best - INFO - Optimization finished | best cost: 5706.015911133915, best pos: [1.98914696e+00 7.29223315e-01 9.24265480e+01 4.76232181e-01
 9.75945225e-07 9.43640130e-07 6.48206995e-07]
2021-01-26 03:38:41,538 - pyswarms.single.local_best - INFO - Optimize for 500 iters with {'c1': 0.1, 'c2': 0.3, 'w': 0.9, 'k': 5, 'p': 2}
2021-01-26 03:39:09,360 - pyswarms.single.local_best - INFO - Optimization finished | best cost: 5844.068765714737, best pos: [1.91164078e+00 5.87639137e-01 8.93807026e+01 6.71362766e-01
 8.96203712e-07 6.60073980e-07 6.46494457e-07]
2021-01-26 03:39:09,404 - pyswarms.single.local_best - INFO - Optimize for 500 iters with {'c1': 0.1, 'c2': 0.3, 'w': 0.9, 'k': 5, 'p': 2}
2021-01-26 03:39:35,685 - pyswarms.single.local_best - INFO - Optimization finished | best cost: 5979.138811689254, best pos: [1.95028563e+00 8.52439023e-01 9.74185650e+01 3.52960994e-01
 2.99689090e-07 9.30732510e-07 1.03874019e-06]
2021-01-26 03:39:35,731 - pyswarms.single.local_best - INFO - Optimize for 500 iters with {'c1': 0.1, 'c2': 0.3, 'w': 0.9, 'k': 5, 'p': 2}
2021-01-26 03:40:04,608 - pyswarms.single.local_best - INFO - Optimization finished | best cost: 5662.309120339883, best pos: [1.77294697e+00 6.55679284e-01 9.22980926e+01 5.62374180e-01
 5.27527306e-07 6.07180582e-07 1.06447492e-06]
2021-01-26 03:40:04,661 - pyswarms.single.local_best - INFO - Optimize for 500 iters with {'c1': 0.1, 'c2': 0.3, 'w': 0.9, 'k': 5, 'p': 2}
2021-01-26 03:40:33,775 - pyswarms.single.local_best - INFO - Optimization finished | best cost: 5754.591641298648, best pos: [1.98043461e+00 6.63484608e-01 8.94419580e+01 5.72356136e-01
 7.65984339e-07 1.02756379e-06 7.61085531e-07]
2021-01-26 03:40:33,816 - pyswarms.single.local_best - INFO - Optimize for 500 iters with {'c1': 0.1, 'c2': 0.3, 'w': 0.9, 'k': 5, 'p': 2}
2021-01-26 03:41:01,767 - pyswarms.single.local_best - INFO - Optimization finished | best cost: 5735.724755756697, best pos: [1.82826008e+00 6.65657397e-01 9.10918364e+01 5.60494003e-01
 7.92001631e-07 7.96070827e-07 9.75974687e-07]
2021-01-26 03:41:01,813 - pyswarms.single.local_best - INFO - Optimize for 500 iters with {'c1': 0.1, 'c2': 0.3, 'w': 0.9, 'k': 5, 'p': 2}
2021-01-26 03:41:30,346 - pyswarms.single.local_best - INFO - Optimization finished | best cost: 6007.946716804322, best pos: [1.86037796e+00 7.83414150e-01 9.48013932e+01 4.25161406e-01
 9.71165405e-07 7.21164515e-07 1.02513470e-06]
2021-01-26 03:41:30,390 - pyswarms.single.local_best - INFO - Optimize for 500 iters with {'c1': 0.1, 'c2': 0.3, 'w': 0.9, 'k': 5, 'p': 2}
2021-01-26 03:41:57,509 - pyswarms.single.local_best - INFO - Optimization finished | best cost: 5785.42708477516, best pos: [1.64522918e+00 6.49332949e-01 9.37080269e+01 5.73179943e-01
 1.01055886e-06 7.66495173e-07 8.20879714e-07]
2021-01-26 03:41:57,560 - pyswarms.single.local_best - INFO - Optimize for 500 iters with {'c1': 0.1, 'c2': 0.3, 'w': 0.9, 'k': 5, 'p': 2}
2021-01-26 03:42:25,845 - pyswarms.single.local_best - INFO - Optimization finished | best cost: 5950.995658322829, best pos: [1.96593826e+00 7.70047399e-01 9.25595487e+01 4.59912990e-01
 4.17311046e-07 4.76047631e-07 9.39413093e-07]
2021-01-26 03:42:25,892 - pyswarms.single.local_best - INFO - Optimize for 500 iters with {'c1': 0.1, 'c2': 0.3, 'w': 0.9, 'k': 5, 'p': 2}
2021-01-26 03:42:53,838 - pyswarms.single.local_best - INFO - Optimization finished | best cost: 5730.907902712968, best pos: [1.95020348e+00 7.44536026e-01 9.21218203e+01 4.69592650e-01
 5.79208586e-07 7.88820079e-07 9.99309474e-07]
2021-01-26 03:42:53,887 - pyswarms.single.local_best - INFO - Optimize for 500 iters with {'c1': 0.1, 'c2': 0.3, 'w': 0.9, 'k': 5, 'p': 2}
2021-01-26 03:43:21,626 - pyswarms.single.local_best - INFO - Optimization finished | best cost: 5733.881383635184, best pos: [1.82950421e+00 7.15927738e-01 9.34608284e+01 4.93051325e-01
 5.40860385e-07 8.72031524e-07 9.55007173e-07]
2021-01-26 03:43:21,672 - pyswarms.single.local_best - INFO - Optimize for 500 iters with {'c1': 0.1, 'c2': 0.3, 'w': 0.9, 'k': 5, 'p': 2}
2021-01-26 03:43:49,953 - pyswarms.single.local_best - INFO - Optimization finished | best cost: 6056.7315090985, best pos: [1.41296089e+00 6.26221869e-01 9.72181782e+01 5.98406519e-01
 5.45749432e-07 1.07169990e-06 9.39990776e-07]
2021-01-26 03:43:49,994 - pyswarms.single.local_best - INFO - Optimize for 500 iters with {'c1': 0.1, 'c2': 0.3, 'w': 0.9, 'k': 5, 'p': 2}
2021-01-26 03:44:18,097 - pyswarms.single.local_best - INFO - Optimization finished | best cost: 5800.047559292566, best pos: [1.50597967e+00 6.03836363e-01 9.70005150e+01 6.20072275e-01
 4.95169378e-07 4.18745948e-07 7.85609096e-07]
2021-01-26 03:44:18,154 - pyswarms.single.local_best - INFO - Optimize for 500 iters with {'c1': 0.1, 'c2': 0.3, 'w': 0.9, 'k': 5, 'p': 2}
2021-01-26 03:44:46,361 - pyswarms.single.local_best - INFO - Optimization finished | best cost: 5842.066970818544, best pos: [1.92853924e+00 6.60280111e-01 9.18937382e+01 5.52034808e-01
 6.37447854e-07 6.24267115e-07 7.37112939e-07]
2021-01-26 03:44:46,407 - pyswarms.single.local_best - INFO - Optimize for 500 iters with {'c1': 0.1, 'c2': 0.3, 'w': 0.9, 'k': 5, 'p': 2}
2021-01-26 03:45:16,042 - pyswarms.single.local_best - INFO - Optimization finished | best cost: 5915.132989482104, best pos: [1.75817814e+00 6.40763772e-01 9.26851974e+01 5.79121170e-01
 5.29689442e-07 8.68573888e-07 7.72689617e-07]
2021-01-26 03:45:16,091 - pyswarms.single.local_best - INFO - Optimize for 500 iters with {'c1': 0.1, 'c2': 0.3, 'w': 0.9, 'k': 5, 'p': 2}
2021-01-26 03:45:42,941 - pyswarms.single.local_best - INFO - Optimization finished | best cost: 5852.358174507879, best pos: [1.80168250e+00 7.85400920e-01 9.68964701e+01 4.33245382e-01
 8.99004679e-07 9.43000079e-07 4.87581948e-07]
2021-01-26 03:45:42,984 - pyswarms.single.local_best - INFO - Optimize for 500 iters with {'c1': 0.1, 'c2': 0.3, 'w': 0.9, 'k': 5, 'p': 2}
2021-01-26 03:46:09,905 - pyswarms.single.local_best - INFO - Optimization finished | best cost: 6040.824209679222, best pos: [1.44945604e+00 6.13576533e-01 9.68443989e+01 6.05193987e-01
 3.32145048e-07 8.64836502e-07 1.05940496e-06]
2021-01-26 03:46:09,949 - pyswarms.single.local_best - INFO - Optimize for 500 iters with {'c1': 0.1, 'c2': 0.3, 'w': 0.9, 'k': 5, 'p': 2}
2021-01-26 03:46:38,207 - pyswarms.single.local_best - INFO - Optimization finished | best cost: 5869.409795530731, best pos: [1.88675072e+00 6.74634416e-01 9.33415558e+01 5.25654063e-01
 4.21045251e-07 9.20692233e-07 6.50997997e-07]
2021-01-26 03:46:38,254 - pyswarms.single.local_best - INFO - Optimize for 500 iters with {'c1': 0.1, 'c2': 0.3, 'w': 0.9, 'k': 5, 'p': 2}
2021-01-26 03:47:06,506 - pyswarms.single.local_best - INFO - Optimization finished | best cost: 5905.726946743655, best pos: [1.93275796e+00 8.00851031e-01 9.45028738e+01 4.04615720e-01
 7.77126147e-07 7.61954220e-07 9.84796662e-07]
2021-01-26 03:47:06,552 - pyswarms.single.local_best - INFO - Optimize for 500 iters with {'c1': 0.1, 'c2': 0.3, 'w': 0.9, 'k': 5, 'p': 2}
2021-01-26 03:47:34,069 - pyswarms.single.local_best - INFO - Optimization finished | best cost: 5817.89642389438, best pos: [1.81819706e+00 7.45577451e-01 9.56837436e+01 4.51596772e-01
 7.67082181e-07 4.42150412e-07 9.75427811e-07]
2021-01-26 03:47:34,117 - pyswarms.single.local_best - INFO - Optimize for 500 iters with {'c1': 0.1, 'c2': 0.3, 'w': 0.9, 'k': 5, 'p': 2}
2021-01-26 03:48:01,938 - pyswarms.single.local_best - INFO - Optimization finished | best cost: 6039.777094192484, best pos: [1.61197102e+00 6.47431749e-01 9.39724269e+01 5.63632517e-01
 1.00729178e-06 9.99869970e-07 1.04745305e-06]
2021-01-26 03:48:01,981 - pyswarms.single.local_best - INFO - Optimize for 500 iters with {'c1': 0.1, 'c2': 0.3, 'w': 0.9, 'k': 5, 'p': 2}
2021-01-26 03:48:30,738 - pyswarms.single.local_best - INFO - Optimization finished | best cost: 5849.543038869391, best pos: [1.97333836e+00 6.97734362e-01 9.31903545e+01 4.97064699e-01
 1.07747973e-06 6.75510888e-07 5.83950396e-07]
2021-01-26 03:48:30,786 - pyswarms.single.local_best - INFO - Optimize for 500 iters with {'c1': 0.1, 'c2': 0.3, 'w': 0.9, 'k': 5, 'p': 2}
2021-01-26 03:48:58,926 - pyswarms.single.local_best - INFO - Optimization finished | best cost: 5954.881465423662, best pos: [1.86181590e+00 6.05954652e-01 9.19026397e+01 6.12434761e-01
 5.17076947e-07 5.97401674e-07 6.90253755e-07]
2021-01-26 03:48:58,969 - pyswarms.single.local_best - INFO - Optimize for 500 iters with {'c1': 0.1, 'c2': 0.3, 'w': 0.9, 'k': 5, 'p': 2}
2021-01-26 03:49:26,260 - pyswarms.single.local_best - INFO - Optimization finished | best cost: 5995.456502365836, best pos: [1.78146887e+00 5.71602040e-01 9.25566952e+01 6.68721509e-01
 6.75898502e-07 7.66314412e-07 3.23566420e-07]
2021-01-26 03:49:26,308 - pyswarms.single.local_best - INFO - Optimize for 500 iters with {'c1': 0.1, 'c2': 0.3, 'w': 0.9, 'k': 5, 'p': 2}
2021-01-26 03:49:53,277 - pyswarms.single.local_best - INFO - Optimization finished | best cost: 5701.52450011797, best pos: [1.75041861e+00 7.38647463e-01 9.53079550e+01 4.64659000e-01
 7.66060626e-07 1.04693296e-06 9.15603017e-07]
2021-01-26 03:49:53,320 - pyswarms.single.local_best - INFO - Optimize for 500 iters with {'c1': 0.1, 'c2': 0.3, 'w': 0.9, 'k': 5, 'p': 2}
2021-01-26 03:50:19,552 - pyswarms.single.local_best - INFO - Optimization finished | best cost: 6087.602355343557, best pos: [1.75929540e+00 6.10601635e-01 9.42898191e+01 6.29167277e-01
 2.22768161e-07 1.03137818e-06 8.34580727e-08]
2021-01-26 03:50:19,603 - pyswarms.single.local_best - INFO - Optimize for 500 iters with {'c1': 0.1, 'c2': 0.3, 'w': 0.9, 'k': 5, 'p': 2}
2021-01-26 03:50:47,220 - pyswarms.single.local_best - INFO - Optimization finished | best cost: 3333.9634962737855, best pos: [1.82155731e+00 5.76611671e-01 9.27791257e+01 5.71949062e-01
 5.03136731e-07 1.16751966e-06 3.63915927e-06]
2021-01-26 03:50:47,261 - pyswarms.single.local_best - INFO - Optimize for 500 iters with {'c1': 0.1, 'c2': 0.3, 'w': 0.9, 'k': 5, 'p': 2}
2021-01-26 03:51:14,401 - pyswarms.single.local_best - INFO - Optimization finished | best cost: 3372.6785987008866, best pos: [1.80693344e+00 5.88890853e-01 9.31532995e+01 5.54813196e-01
 3.45231849e-06 3.55362403e-06 1.94716939e-06]
2021-01-26 03:51:14,450 - pyswarms.single.local_best - INFO - Optimize for 500 iters with {'c1': 0.1, 'c2': 0.3, 'w': 0.9, 'k': 5, 'p': 2}
2021-01-26 03:51:42,807 - pyswarms.single.local_best - INFO - Optimization finished | best cost: 3523.9678510299996, best pos: [1.50323857e+00 6.19659139e-01 9.83211781e+01 5.21182749e-01
 2.19904970e-06 1.12071039e-06 3.75418912e-06]
2021-01-26 03:51:42,851 - pyswarms.single.local_best - INFO - Optimize for 500 iters with {'c1': 0.1, 'c2': 0.3, 'w': 0.9, 'k': 5, 'p': 2}
2021-01-26 03:52:09,782 - pyswarms.single.local_best - INFO - Optimization finished | best cost: 3403.3137730888966, best pos: [1.74657885e+00 6.97673502e-01 9.60635518e+01 4.32209417e-01
 2.99153105e-06 3.72247911e-06 3.45241107e-06]
2021-01-26 03:52:09,827 - pyswarms.single.local_best - INFO - Optimize for 500 iters with {'c1': 0.1, 'c2': 0.3, 'w': 0.9, 'k': 5, 'p': 2}
2021-01-26 03:52:37,527 - pyswarms.single.local_best - INFO - Optimization finished | best cost: 3242.4102833724205, best pos: [1.78716608e+00 5.23651193e-01 9.02183271e+01 6.68369285e-01
 3.29180438e-06 3.47709083e-06 2.68182535e-06]
2021-01-26 03:52:37,574 - pyswarms.single.local_best - INFO - Optimize for 500 iters with {'c1': 0.1, 'c2': 0.3, 'w': 0.9, 'k': 5, 'p': 2}
2021-01-26 03:53:05,435 - pyswarms.single.local_best - INFO - Optimization finished | best cost: 3264.566516569684, best pos: [1.92902714e+00 7.24997397e-01 9.57254267e+01 3.92048845e-01
 1.16385465e-06 3.04835484e-06 3.52532023e-06]
2021-01-26 03:53:05,476 - pyswarms.single.local_best - INFO - Optimize for 500 iters with {'c1': 0.1, 'c2': 0.3, 'w': 0.9, 'k': 5, 'p': 2}
2021-01-26 03:53:32,140 - pyswarms.single.local_best - INFO - Optimization finished | best cost: 3406.737253801971, best pos: [1.70505538e+00 5.26020303e-01 9.19919233e+01 6.76564725e-01
 1.62080616e-06 2.43955482e-06 2.11263355e-06]
2021-01-26 03:53:32,178 - pyswarms.single.local_best - INFO - Optimize for 500 iters with {'c1': 0.1, 'c2': 0.3, 'w': 0.9, 'k': 5, 'p': 2}
2021-01-26 03:54:00,471 - pyswarms.single.local_best - INFO - Optimization finished | best cost: 3193.675585979246, best pos: [1.82978677e+00 6.24069469e-01 9.52739079e+01 5.03409861e-01
 1.57755645e-06 1.60290568e-06 2.47491960e-06]
2021-01-26 03:54:00,517 - pyswarms.single.local_best - INFO - Optimize for 500 iters with {'c1': 0.1, 'c2': 0.3, 'w': 0.9, 'k': 5, 'p': 2}
2021-01-26 03:54:27,963 - pyswarms.single.local_best - INFO - Optimization finished | best cost: 3474.2734300965053, best pos: [1.83218346e+00 5.53223208e-01 9.13983097e+01 6.35401876e-01
 5.51136599e-07 1.06232833e-06 3.25610425e-06]
2021-01-26 03:54:28,009 - pyswarms.single.local_best - INFO - Optimize for 500 iters with {'c1': 0.1, 'c2': 0.3, 'w': 0.9, 'k': 5, 'p': 2}
2021-01-26 03:54:55,876 - pyswarms.single.local_best - INFO - Optimization finished | best cost: 3287.052549426247, best pos: [1.62044608e+00 5.88194528e-01 9.52998282e+01 5.64606602e-01
 2.69169549e-06 3.52513487e-06 1.90434212e-06]
2021-01-26 03:54:55,921 - pyswarms.single.local_best - INFO - Optimize for 500 iters with {'c1': 0.1, 'c2': 0.3, 'w': 0.9, 'k': 5, 'p': 2}
2021-01-26 03:55:23,358 - pyswarms.single.local_best - INFO - Optimization finished | best cost: 3297.0709822598687, best pos: [1.70160982e+00 6.06766838e-01 9.48795187e+01 5.22600612e-01
 3.41203166e-06 1.81446335e-06 3.41926738e-06]
2021-01-26 03:55:23,405 - pyswarms.single.local_best - INFO - Optimize for 500 iters with {'c1': 0.1, 'c2': 0.3, 'w': 0.9, 'k': 5, 'p': 2}
2021-01-26 03:55:50,242 - pyswarms.single.local_best - INFO - Optimization finished | best cost: 3355.0709418809133, best pos: [1.80704214e+00 6.08464584e-01 9.22512023e+01 5.31795379e-01
 2.77498099e-06 3.56356906e-06 3.49717105e-06]
2021-01-26 03:55:50,288 - pyswarms.single.local_best - INFO - Optimize for 500 iters with {'c1': 0.1, 'c2': 0.3, 'w': 0.9, 'k': 5, 'p': 2}
2021-01-26 03:56:17,250 - pyswarms.single.local_best - INFO - Optimization finished | best cost: 3299.607440221912, best pos: [1.75570176e+00 6.38666099e-01 9.40448611e+01 4.99665915e-01
 2.84973090e-06 3.76623506e-06 3.09969903e-06]
2021-01-26 03:56:17,297 - pyswarms.single.local_best - INFO - Optimize for 500 iters with {'c1': 0.1, 'c2': 0.3, 'w': 0.9, 'k': 5, 'p': 2}
2021-01-26 03:56:44,598 - pyswarms.single.local_best - INFO - Optimization finished | best cost: 3253.6643010397015, best pos: [1.93433531e+00 6.23523693e-01 9.47035283e+01 4.96907976e-01
 1.10638567e-06 3.01797238e-06 1.66679325e-06]
2021-01-26 03:56:44,640 - pyswarms.single.local_best - INFO - Optimize for 500 iters with {'c1': 0.1, 'c2': 0.3, 'w': 0.9, 'k': 5, 'p': 2}
2021-01-26 03:57:12,176 - pyswarms.single.local_best - INFO - Optimization finished | best cost: 3474.126717012959, best pos: [1.48568983e+00 5.30025671e-01 9.53316816e+01 6.43987394e-01
 3.40262096e-06 1.44177088e-06 3.36344446e-06]
2021-01-26 03:57:12,219 - pyswarms.single.local_best - INFO - Optimize for 500 iters with {'c1': 0.1, 'c2': 0.3, 'w': 0.9, 'k': 5, 'p': 2}
2021-01-26 03:57:40,400 - pyswarms.single.local_best - INFO - Optimization finished | best cost: 3388.4266946953235, best pos: [1.83342353e+00 6.55022830e-01 9.54566709e+01 4.61687843e-01
 3.01724067e-06 1.92962970e-06 3.14152110e-06]
2021-01-26 03:57:40,443 - pyswarms.single.local_best - INFO - Optimize for 500 iters with {'c1': 0.1, 'c2': 0.3, 'w': 0.9, 'k': 5, 'p': 2}
2021-01-26 03:58:07,532 - pyswarms.single.local_best - INFO - Optimization finished | best cost: 3318.6446879548157, best pos: [1.98275532e+00 5.72425156e-01 8.97932439e+01 6.05771760e-01
 2.33668926e-06 2.34853445e-06 2.70951007e-06]
2021-01-26 03:58:07,572 - pyswarms.single.local_best - INFO - Optimize for 500 iters with {'c1': 0.1, 'c2': 0.3, 'w': 0.9, 'k': 5, 'p': 2}
2021-01-26 03:58:34,629 - pyswarms.single.local_best - INFO - Optimization finished | best cost: 3491.016333063485, best pos: [1.74853354e+00 6.96630893e-01 9.79985856e+01 4.17293075e-01
 3.54941892e-06 1.62746991e-06 3.40075547e-06]
2021-01-26 03:58:34,674 - pyswarms.single.local_best - INFO - Optimize for 500 iters with {'c1': 0.1, 'c2': 0.3, 'w': 0.9, 'k': 5, 'p': 2}
2021-01-26 03:59:00,320 - pyswarms.single.local_best - INFO - Optimization finished | best cost: 3372.9311578392308, best pos: [1.63602939e+00 5.62987352e-01 9.45185554e+01 5.79339928e-01
 2.09638564e-06 2.82018132e-06 3.25916837e-06]
2021-01-26 03:59:00,366 - pyswarms.single.local_best - INFO - Optimize for 500 iters with {'c1': 0.1, 'c2': 0.3, 'w': 0.9, 'k': 5, 'p': 2}
2021-01-26 03:59:27,901 - pyswarms.single.local_best - INFO - Optimization finished | best cost: 3521.468182053429, best pos: [1.76517495e+00 7.52211510e-01 1.00457449e+02 3.58294118e-01
 3.46381439e-06 1.85583205e-06 3.49441109e-06]
2021-01-26 03:59:27,945 - pyswarms.single.local_best - INFO - Optimize for 500 iters with {'c1': 0.1, 'c2': 0.3, 'w': 0.9, 'k': 5, 'p': 2}
2021-01-26 03:59:55,068 - pyswarms.single.local_best - INFO - Optimization finished | best cost: 3266.617977187793, best pos: [1.81460909e+00 5.47723989e-01 9.05770985e+01 6.27833261e-01
 3.54845454e-06 2.76675594e-06 3.11567201e-06]
2021-01-26 03:59:55,114 - pyswarms.single.local_best - INFO - Optimize for 500 iters with {'c1': 0.1, 'c2': 0.3, 'w': 0.9, 'k': 5, 'p': 2}
2021-01-26 04:00:23,455 - pyswarms.single.local_best - INFO - Optimization finished | best cost: 3504.5350759440803, best pos: [1.77884972e+00 6.77207337e-01 9.90118437e+01 4.38154778e-01
 3.14540300e-06 1.83599792e-06 1.62959664e-06]
2021-01-26 04:00:23,502 - pyswarms.single.local_best - INFO - Optimize for 500 iters with {'c1': 0.1, 'c2': 0.3, 'w': 0.9, 'k': 5, 'p': 2}
2021-01-26 04:00:51,440 - pyswarms.single.local_best - INFO - Optimization finished | best cost: 3250.7805245067575, best pos: [1.83178636e+00 5.98171089e-01 9.23632081e+01 5.46057047e-01
 1.05328010e-06 3.13403836e-06 3.48217784e-06]
2021-01-26 04:00:51,487 - pyswarms.single.local_best - INFO - Optimize for 500 iters with {'c1': 0.1, 'c2': 0.3, 'w': 0.9, 'k': 5, 'p': 2}
2021-01-26 04:01:18,688 - pyswarms.single.local_best - INFO - Optimization finished | best cost: 3345.471641278661, best pos: [1.89411573e+00 6.98253626e-01 9.51707953e+01 4.25123256e-01
 1.46329448e-06 2.48046524e-06 3.49580061e-06]
2021-01-26 04:01:18,734 - pyswarms.single.local_best - INFO - Optimize for 500 iters with {'c1': 0.1, 'c2': 0.3, 'w': 0.9, 'k': 5, 'p': 2}
2021-01-26 04:01:45,314 - pyswarms.single.local_best - INFO - Optimization finished | best cost: 3306.577187407383, best pos: [1.87278230e+00 5.84175861e-01 9.18364023e+01 5.58053161e-01
 4.06884238e-07 3.11974934e-06 3.63567304e-06]
2021-01-26 04:01:45,366 - pyswarms.single.local_best - INFO - Optimize for 500 iters with {'c1': 0.1, 'c2': 0.3, 'w': 0.9, 'k': 5, 'p': 2}
2021-01-26 04:02:12,090 - pyswarms.single.local_best - INFO - Optimization finished | best cost: 3463.066019932924, best pos: [1.42403930e+00 5.67306040e-01 9.84744458e+01 5.65113177e-01
 2.93109879e-06 2.56818644e-06 3.65694843e-06]
2021-01-26 04:02:12,137 - pyswarms.single.local_best - INFO - Optimize for 500 iters with {'c1': 0.1, 'c2': 0.3, 'w': 0.9, 'k': 5, 'p': 2}
2021-01-26 04:02:39,473 - pyswarms.single.local_best - INFO - Optimization finished | best cost: 3420.705948289489, best pos: [1.93093852e+00 6.53101592e-01 9.46354869e+01 4.71918147e-01
 2.41311517e-06 1.67615123e-06 2.50568126e-06]
2021-01-26 04:02:39,520 - pyswarms.single.local_best - INFO - Optimize for 500 iters with {'c1': 0.1, 'c2': 0.3, 'w': 0.9, 'k': 5, 'p': 2}
2021-01-26 04:03:07,573 - pyswarms.single.local_best - INFO - Optimization finished | best cost: 3320.7518041243593, best pos: [1.82726731e+00 5.96700517e-01 9.21790194e+01 5.47299478e-01
 1.10941880e-06 3.21008153e-06 3.72920048e-06]
2021-01-26 04:03:07,617 - pyswarms.single.local_best - INFO - Optimize for 500 iters with {'c1': 0.1, 'c2': 0.3, 'w': 0.9, 'k': 5, 'p': 2}
2021-01-26 04:03:35,735 - pyswarms.single.local_best - INFO - Optimization finished | best cost: 3322.2794683260836, best pos: [1.69929834e+00 5.70844748e-01 9.23140931e+01 6.03378528e-01
 1.74591341e-06 3.01712533e-06 3.09628956e-06]
2021-01-26 04:03:35,778 - pyswarms.single.local_best - INFO - Optimize for 500 iters with {'c1': 0.1, 'c2': 0.3, 'w': 0.9, 'k': 5, 'p': 2}
2021-01-26 04:04:03,738 - pyswarms.single.local_best - INFO - Optimization finished | best cost: 3302.9662125901737, best pos: [1.60596650e+00 5.10444022e-01 9.35748423e+01 6.71509930e-01
 1.69842199e-06 3.41138797e-06 2.59272487e-06]
2021-01-26 04:04:03,784 - pyswarms.single.local_best - INFO - Optimize for 500 iters with {'c1': 0.1, 'c2': 0.3, 'w': 0.9, 'k': 5, 'p': 2}
2021-01-26 04:04:31,700 - pyswarms.single.local_best - INFO - Optimization finished | best cost: 3395.869639840516, best pos: [1.78460800e+00 5.70047252e-01 9.26755129e+01 5.77563771e-01
 2.23033330e-06 3.41790793e-06 2.67883266e-06]
2021-01-26 04:04:31,746 - pyswarms.single.local_best - INFO - Optimize for 500 iters with {'c1': 0.1, 'c2': 0.3, 'w': 0.9, 'k': 5, 'p': 2}
2021-01-26 04:04:58,963 - pyswarms.single.local_best - INFO - Optimization finished | best cost: 3233.205258446443, best pos: [1.68004786e+00 6.07833834e-01 9.41531128e+01 5.45536340e-01
 2.36243071e-07 2.40485360e-06 3.71483583e-06]
2021-01-26 04:04:59,008 - pyswarms.single.local_best - INFO - Optimize for 500 iters with {'c1': 0.1, 'c2': 0.3, 'w': 0.9, 'k': 5, 'p': 2}
2021-01-26 04:05:25,401 - pyswarms.single.local_best - INFO - Optimization finished | best cost: 3546.9666948165227, best pos: [1.78514857e+00 5.35074992e-01 9.21182783e+01 6.35399449e-01
 3.19249656e-06 2.73625948e-06 1.98462038e-06]
2021-01-26 04:05:25,447 - pyswarms.single.local_best - INFO - Optimize for 500 iters with {'c1': 0.1, 'c2': 0.3, 'w': 0.9, 'k': 5, 'p': 2}
2021-01-26 04:05:54,270 - pyswarms.single.local_best - INFO - Optimization finished | best cost: 3332.9396853831054, best pos: [1.90413632e+00 7.18368160e-01 9.67393261e+01 3.90659602e-01
 1.98301186e-06 2.65457137e-06 3.33459357e-06]
2021-01-26 04:05:54,317 - pyswarms.single.local_best - INFO - Optimize for 500 iters with {'c1': 0.1, 'c2': 0.3, 'w': 0.9, 'k': 5, 'p': 2}
2021-01-26 04:06:21,707 - pyswarms.single.local_best - INFO - Optimization finished | best cost: 3247.7853272302, best pos: [1.89990935e+00 7.06281932e-01 9.45911451e+01 4.19580957e-01
 2.58103760e-06 2.68355755e-06 3.66972514e-06]
2021-01-26 04:06:21,755 - pyswarms.single.local_best - INFO - Optimize for 500 iters with {'c1': 0.1, 'c2': 0.3, 'w': 0.9, 'k': 5, 'p': 2}
2021-01-26 04:06:50,451 - pyswarms.single.local_best - INFO - Optimization finished | best cost: 3294.1966416155788, best pos: [1.56674809e+00 5.62857906e-01 9.50977026e+01 5.89984445e-01
 9.21643522e-07 2.96812209e-06 3.58835463e-06]
2021-01-26 04:06:50,498 - pyswarms.single.local_best - INFO - Optimize for 500 iters with {'c1': 0.1, 'c2': 0.3, 'w': 0.9, 'k': 5, 'p': 2}
2021-01-26 04:07:17,231 - pyswarms.single.local_best - INFO - Optimization finished | best cost: 3397.7819281564934, best pos: [1.74106333e+00 7.32756821e-01 1.00119291e+02 3.76407860e-01
 1.89031238e-06 3.38528585e-06 3.28916020e-06]
2021-01-26 04:07:17,278 - pyswarms.single.local_best - INFO - Optimize for 500 iters with {'c1': 0.1, 'c2': 0.3, 'w': 0.9, 'k': 5, 'p': 2}
2021-01-26 04:07:45,254 - pyswarms.single.local_best - INFO - Optimization finished | best cost: 3440.6982545131723, best pos: [1.81094953e+00 7.14124391e-01 9.69641884e+01 4.11965952e-01
 2.71486983e-06 7.51561000e-07 3.66947926e-06]
2021-01-26 04:07:45,302 - pyswarms.single.local_best - INFO - Optimize for 500 iters with {'c1': 0.1, 'c2': 0.3, 'w': 0.9, 'k': 5, 'p': 2}
2021-01-26 04:08:13,248 - pyswarms.single.local_best - INFO - Optimization finished | best cost: 3385.2127271890827, best pos: [1.82651885e+00 5.73859115e-01 9.26248813e+01 5.62615112e-01
 1.89637051e-06 2.24503326e-06 3.29379566e-06]
2021-01-26 04:08:13,296 - pyswarms.single.local_best - INFO - Optimize for 500 iters with {'c1': 0.1, 'c2': 0.3, 'w': 0.9, 'k': 5, 'p': 2}
2021-01-26 04:08:39,696 - pyswarms.single.local_best - INFO - Optimization finished | best cost: 3268.1965866941787, best pos: [1.68370109e+00 5.42870632e-01 9.30044379e+01 6.24696654e-01
 3.38077930e-06 3.16968568e-06 1.99414848e-06]
2021-01-26 04:08:39,739 - pyswarms.single.local_best - INFO - Optimize for 500 iters with {'c1': 0.1, 'c2': 0.3, 'w': 0.9, 'k': 5, 'p': 2}
2021-01-26 04:09:08,460 - pyswarms.single.local_best - INFO - Optimization finished | best cost: 3249.032922839104, best pos: [1.79376228e+00 5.32427405e-01 9.08800050e+01 6.56927496e-01
 2.50628059e-06 2.26035742e-06 2.80387924e-06]
2021-01-26 04:09:08,509 - pyswarms.single.local_best - INFO - Optimize for 500 iters with {'c1': 0.1, 'c2': 0.3, 'w': 0.9, 'k': 5, 'p': 2}
2021-01-26 04:09:37,143 - pyswarms.single.local_best - INFO - Optimization finished | best cost: 3070.2098081759527, best pos: [1.65579767e+00 5.26681906e-01 9.20738342e+01 6.50879682e-01
 1.82324012e-06 2.98431023e-06 3.67626529e-06]
2021-01-26 04:09:37,190 - pyswarms.single.local_best - INFO - Optimize for 500 iters with {'c1': 0.1, 'c2': 0.3, 'w': 0.9, 'k': 5, 'p': 2}
2021-01-26 04:10:05,146 - pyswarms.single.local_best - INFO - Optimization finished | best cost: 3382.2560131559326, best pos: [1.82723235e+00 6.40200356e-01 9.57040651e+01 4.76688861e-01
 1.20645231e-06 2.05086831e-06 3.05818703e-06]
2021-01-26 04:10:05,186 - pyswarms.single.local_best - INFO - Optimize for 500 iters with {'c1': 0.1, 'c2': 0.3, 'w': 0.9, 'k': 5, 'p': 2}
2021-01-26 04:10:31,343 - pyswarms.single.local_best - INFO - Optimization finished | best cost: 3259.434590390226, best pos: [1.76418495e+00 5.99274796e-01 9.59006682e+01 5.32677138e-01
 1.41468176e-06 3.40192942e-06 1.40079936e-06]
2021-01-26 04:10:31,393 - pyswarms.single.local_best - INFO - Optimize for 500 iters with {'c1': 0.1, 'c2': 0.3, 'w': 0.9, 'k': 5, 'p': 2}
2021-01-26 04:10:59,206 - pyswarms.single.local_best - INFO - Optimization finished | best cost: 3501.505310028695, best pos: [1.61845179e+00 5.44474883e-01 9.54222872e+01 6.12511880e-01
 3.40240864e-06 2.43526634e-06 1.49778504e-06]
2021-01-26 04:10:59,253 - pyswarms.single.local_best - INFO - Optimize for 500 iters with {'c1': 0.1, 'c2': 0.3, 'w': 0.9, 'k': 5, 'p': 2}
2021-01-26 04:11:27,240 - pyswarms.single.local_best - INFO - Optimization finished | best cost: 3347.3362666609605, best pos: [1.95149640e+00 5.20962453e-01 9.14967843e+01 6.76433850e-01
 2.48041036e-06 1.58375433e-06 1.00567681e-06]
2021-01-26 04:11:27,283 - pyswarms.single.local_best - INFO - Optimize for 500 iters with {'c1': 0.1, 'c2': 0.3, 'w': 0.9, 'k': 5, 'p': 2}
2021-01-26 04:11:55,699 - pyswarms.single.local_best - INFO - Optimization finished | best cost: 3269.210052029714, best pos: [1.57611831e+00 5.85388911e-01 9.63431412e+01 5.60629357e-01
 3.47663847e-06 7.12932038e-08 3.69675121e-06]
2021-01-26 04:11:55,746 - pyswarms.single.local_best - INFO - Optimize for 500 iters with {'c1': 0.1, 'c2': 0.3, 'w': 0.9, 'k': 5, 'p': 2}
2021-01-26 04:12:24,143 - pyswarms.single.local_best - INFO - Optimization finished | best cost: 3464.981384156232, best pos: [1.64972157e+00 5.62280150e-01 9.44139664e+01 5.85789799e-01
 2.63210792e-06 1.64310097e-06 3.42673099e-06]
2021-01-26 04:12:24,189 - pyswarms.single.local_best - INFO - Optimize for 500 iters with {'c1': 0.1, 'c2': 0.3, 'w': 0.9, 'k': 5, 'p': 2}
2021-01-26 04:12:51,168 - pyswarms.single.local_best - INFO - Optimization finished | best cost: 3352.504544169046, best pos: [1.85019665e+00 6.33256535e-01 9.22886930e+01 5.16231281e-01
 3.39874668e-06 2.03948363e-06 3.48743167e-06]
2021-01-26 04:12:51,205 - pyswarms.single.local_best - INFO - Optimize for 500 iters with {'c1': 0.1, 'c2': 0.3, 'w': 0.9, 'k': 5, 'p': 2}
2021-01-26 04:13:18,844 - pyswarms.single.local_best - INFO - Optimization finished | best cost: 3284.250273547776, best pos: [1.68518202e+00 5.39647243e-01 9.28078367e+01 6.41558197e-01
 6.56744740e-07 3.17570106e-06 2.47554827e-06]
2021-01-26 04:13:18,891 - pyswarms.single.local_best - INFO - Optimize for 500 iters with {'c1': 0.1, 'c2': 0.3, 'w': 0.9, 'k': 5, 'p': 2}
2021-01-26 04:13:46,576 - pyswarms.single.local_best - INFO - Optimization finished | best cost: 3321.9072312304183, best pos: [1.69007411e+00 6.31340773e-01 9.58625110e+01 4.87016945e-01
 9.79616858e-07 3.73430805e-06 3.70527024e-06]
2021-01-26 04:13:46,619 - pyswarms.single.local_best - INFO - Optimize for 500 iters with {'c1': 0.1, 'c2': 0.3, 'w': 0.9, 'k': 5, 'p': 2}
2021-01-26 04:14:14,954 - pyswarms.single.local_best - INFO - Optimization finished | best cost: 3255.3561002513193, best pos: [1.81959087e+00 5.74377200e-01 9.40346590e+01 5.58240996e-01
 2.27345040e-06 2.59939092e-06 2.14299034e-06]
2021-01-26 04:14:15,001 - pyswarms.single.local_best - INFO - Optimize for 500 iters with {'c1': 0.1, 'c2': 0.3, 'w': 0.9, 'k': 5, 'p': 2}
2021-01-26 04:14:42,995 - pyswarms.single.local_best - INFO - Optimization finished | best cost: 3358.22620732263, best pos: [1.88237729e+00 6.36982963e-01 9.34256336e+01 4.95731848e-01
 1.07762135e-06 2.07361327e-06 3.48817244e-06]
2021-01-26 04:14:43,042 - pyswarms.single.local_best - INFO - Optimize for 500 iters with {'c1': 0.1, 'c2': 0.3, 'w': 0.9, 'k': 5, 'p': 2}
2021-01-26 04:15:09,973 - pyswarms.single.local_best - INFO - Optimization finished | best cost: 3230.253191926742, best pos: [1.77163551e+00 5.61428319e-01 9.13236479e+01 6.10844925e-01
 3.63959920e-06 3.14608310e-06 3.01549690e-06]
2021-01-26 04:15:10,019 - pyswarms.single.local_best - INFO - Optimize for 500 iters with {'c1': 0.1, 'c2': 0.3, 'w': 0.9, 'k': 5, 'p': 2}
2021-01-26 04:15:39,898 - pyswarms.single.local_best - INFO - Optimization finished | best cost: 3339.6298771105635, best pos: [1.71990627e+00 5.71477115e-01 9.36817527e+01 5.78029272e-01
 8.60400929e-07 3.49099286e-06 2.64799476e-06]
2021-01-26 04:15:39,944 - pyswarms.single.local_best - INFO - Optimize for 500 iters with {'c1': 0.1, 'c2': 0.3, 'w': 0.9, 'k': 5, 'p': 2}
2021-01-26 04:16:06,852 - pyswarms.single.local_best - INFO - Optimization finished | best cost: 3292.276952371873, best pos: [1.75157696e+00 5.34344916e-01 9.34743506e+01 6.27274773e-01
 1.99603150e-06 2.47734819e-06 1.82473404e-06]
2021-01-26 04:16:06,898 - pyswarms.single.local_best - INFO - Optimize for 500 iters with {'c1': 0.1, 'c2': 0.3, 'w': 0.9, 'k': 5, 'p': 2}
2021-01-26 04:16:34,775 - pyswarms.single.local_best - INFO - Optimization finished | best cost: 3493.0067548961883, best pos: [1.57500574e+00 5.96651782e-01 9.32312948e+01 5.91950054e-01
 1.98564215e-06 2.48957584e-06 3.63466449e-06]
2021-01-26 04:16:34,825 - pyswarms.single.local_best - INFO - Optimize for 500 iters with {'c1': 0.1, 'c2': 0.3, 'w': 0.9, 'k': 5, 'p': 2}
2021-01-26 04:17:01,690 - pyswarms.single.local_best - INFO - Optimization finished | best cost: 3328.8917318879658, best pos: [1.62618647e+00 5.63001539e-01 9.42897499e+01 5.77924507e-01
 2.33805584e-06 3.32012085e-06 3.46640428e-06]
2021-01-26 04:17:01,736 - pyswarms.single.local_best - INFO - Optimize for 500 iters with {'c1': 0.1, 'c2': 0.3, 'w': 0.9, 'k': 5, 'p': 2}
2021-01-26 04:17:29,073 - pyswarms.single.local_best - INFO - Optimization finished | best cost: 3360.7140315467677, best pos: [1.90688031e+00 7.01711599e-01 9.48658865e+01 4.25389793e-01
 2.96774777e-06 3.76684377e-06 2.47864858e-06]
2021-01-26 04:17:29,120 - pyswarms.single.local_best - INFO - Optimize for 500 iters with {'c1': 0.1, 'c2': 0.3, 'w': 0.9, 'k': 5, 'p': 2}
2021-01-26 04:17:57,293 - pyswarms.single.local_best - INFO - Optimization finished | best cost: 3373.4198605538727, best pos: [1.84955701e+00 6.89023808e-01 9.42250994e+01 4.43182904e-01
 3.21560227e-06 3.16601727e-06 3.42066654e-06]
2021-01-26 04:17:57,338 - pyswarms.single.local_best - INFO - Optimize for 500 iters with {'c1': 0.1, 'c2': 0.3, 'w': 0.9, 'k': 5, 'p': 2}
2021-01-26 04:18:24,478 - pyswarms.single.local_best - INFO - Optimization finished | best cost: 3376.343353845192, best pos: [1.70351607e+00 5.89093456e-01 9.51764736e+01 5.50140377e-01
 1.61146353e-06 3.45153609e-06 2.07616018e-06]
2021-01-26 04:18:24,526 - pyswarms.single.local_best - INFO - Optimize for 500 iters with {'c1': 0.1, 'c2': 0.3, 'w': 0.9, 'k': 5, 'p': 2}
2021-01-26 04:18:52,212 - pyswarms.single.local_best - INFO - Optimization finished | best cost: 3336.1204539059404, best pos: [1.57503546e+00 5.94308135e-01 9.58274839e+01 5.50341640e-01
 2.03698462e-06 3.06074337e-06 3.32179518e-06]
2021-01-26 04:18:52,262 - pyswarms.single.local_best - INFO - Optimize for 500 iters with {'c1': 0.1, 'c2': 0.3, 'w': 0.9, 'k': 5, 'p': 2}
2021-01-26 04:19:19,429 - pyswarms.single.local_best - INFO - Optimization finished | best cost: 3423.712071594511, best pos: [1.84984507e+00 6.43998657e-01 9.34411835e+01 5.04698889e-01
 1.20752960e-06 9.77870889e-07 3.68663571e-06]
2021-01-26 04:19:19,477 - pyswarms.single.local_best - INFO - Optimize for 500 iters with {'c1': 0.1, 'c2': 0.3, 'w': 0.9, 'k': 5, 'p': 2}
2021-01-26 04:19:47,568 - pyswarms.single.local_best - INFO - Optimization finished | best cost: 3415.613513675245, best pos: [1.53516711e+00 5.18924909e-01 9.26191343e+01 6.70872904e-01
 3.36332105e-06 3.11069322e-06 3.59989171e-06]
2021-01-26 04:19:47,618 - pyswarms.single.local_best - INFO - Optimize for 500 iters with {'c1': 0.1, 'c2': 0.3, 'w': 0.9, 'k': 5, 'p': 2}
2021-01-26 04:20:15,103 - pyswarms.single.local_best - INFO - Optimization finished | best cost: 3392.2089622139983, best pos: [1.93255790e+00 8.35626634e-01 9.92398573e+01 3.03241832e-01
 2.56142192e-06 3.37758411e-06 3.65176669e-06]
2021-01-26 04:20:15,157 - pyswarms.single.local_best - INFO - Optimize for 500 iters with {'c1': 0.1, 'c2': 0.3, 'w': 0.9, 'k': 5, 'p': 2}
2021-01-26 04:20:43,512 - pyswarms.single.local_best - INFO - Optimization finished | best cost: 3254.3625082712288, best pos: [1.81503028e+00 7.04872365e-01 9.65202242e+01 4.17970028e-01
 1.93567239e-06 2.09485800e-06 3.59823268e-06]
2021-01-26 04:20:43,558 - pyswarms.single.local_best - INFO - Optimize for 500 iters with {'c1': 0.1, 'c2': 0.3, 'w': 0.9, 'k': 5, 'p': 2}
2021-01-26 04:21:10,419 - pyswarms.single.local_best - INFO - Optimization finished | best cost: 3320.1315586643796, best pos: [1.87758108e+00 6.55871912e-01 9.35055154e+01 4.81603077e-01
 3.30161740e-06 1.64398586e-06 3.29075210e-06]
2021-01-26 04:21:10,469 - pyswarms.single.local_best - INFO - Optimize for 500 iters with {'c1': 0.1, 'c2': 0.3, 'w': 0.9, 'k': 5, 'p': 2}
2021-01-26 04:21:38,662 - pyswarms.single.local_best - INFO - Optimization finished | best cost: 3292.848744722817, best pos: [1.56304097e+00 5.49378406e-01 9.53575135e+01 6.03927608e-01
 5.75299464e-07 2.74463567e-06 3.52225577e-06]
2021-01-26 04:21:38,704 - pyswarms.single.local_best - INFO - Optimize for 500 iters with {'c1': 0.1, 'c2': 0.3, 'w': 0.9, 'k': 5, 'p': 2}
2021-01-26 04:22:06,846 - pyswarms.single.local_best - INFO - Optimization finished | best cost: 3270.1082497023417, best pos: [1.77916716e+00 5.85720899e-01 9.35558738e+01 5.58455500e-01
 2.78175070e-06 1.52097491e-06 3.05842229e-06]
2021-01-26 04:22:06,894 - pyswarms.single.local_best - INFO - Optimize for 500 iters with {'c1': 0.1, 'c2': 0.3, 'w': 0.9, 'k': 5, 'p': 2}
2021-01-26 04:22:35,885 - pyswarms.single.local_best - INFO - Optimization finished | best cost: 3449.970382320059, best pos: [1.82553960e+00 5.66898562e-01 9.14744064e+01 6.05224432e-01
 2.77118562e-06 3.22562450e-06 2.66793788e-06]
2021-01-26 04:22:35,931 - pyswarms.single.local_best - INFO - Optimize for 500 iters with {'c1': 0.1, 'c2': 0.3, 'w': 0.9, 'k': 5, 'p': 2}
2021-01-26 04:23:03,569 - pyswarms.single.local_best - INFO - Optimization finished | best cost: 3355.303585314903, best pos: [1.78148748e+00 6.54166696e-01 9.55746115e+01 4.60705734e-01
 2.96497339e-06 3.07510816e-06 3.39522064e-06]
2021-01-26 04:23:03,617 - pyswarms.single.local_best - INFO - Optimize for 500 iters with {'c1': 0.1, 'c2': 0.3, 'w': 0.9, 'k': 5, 'p': 2}
2021-01-26 04:23:30,647 - pyswarms.single.local_best - INFO - Optimization finished | best cost: 3373.2229455162833, best pos: [1.58127539e+00 5.50067639e-01 9.56596990e+01 6.02864574e-01
 3.06401440e-06 2.37585102e-06 2.31496677e-06]
2021-01-26 04:23:30,692 - pyswarms.single.local_best - INFO - Optimize for 500 iters with {'c1': 0.1, 'c2': 0.3, 'w': 0.9, 'k': 5, 'p': 2}
2021-01-26 04:23:57,391 - pyswarms.single.local_best - INFO - Optimization finished | best cost: 3290.485685902341, best pos: [1.65932461e+00 5.85287135e-01 9.51300604e+01 5.50252262e-01
 2.42511011e-06 3.20675245e-06 2.82235778e-06]
2021-01-26 04:23:57,446 - pyswarms.single.local_best - INFO - Optimize for 500 iters with {'c1': 0.1, 'c2': 0.3, 'w': 0.9, 'k': 5, 'p': 2}
2021-01-26 04:24:25,403 - pyswarms.single.local_best - INFO - Optimization finished | best cost: 3264.7175989337657, best pos: [1.57200267e+00 5.53229783e-01 9.47306430e+01 6.13935689e-01
 2.37776711e-06 1.04336579e-06 3.53157371e-06]
2021-01-26 04:24:25,447 - pyswarms.single.local_best - INFO - Optimize for 500 iters with {'c1': 0.1, 'c2': 0.3, 'w': 0.9, 'k': 5, 'p': 2}
2021-01-26 04:24:52,197 - pyswarms.single.local_best - INFO - Optimization finished | best cost: 3314.802146061874, best pos: [1.58073929e+00 5.88754152e-01 9.59415826e+01 5.51348792e-01
 1.30856749e-06 3.15544304e-06 3.38901004e-06]
2021-01-26 04:24:52,243 - pyswarms.single.local_best - INFO - Optimize for 500 iters with {'c1': 0.1, 'c2': 0.3, 'w': 0.9, 'k': 5, 'p': 2}
2021-01-26 04:25:18,675 - pyswarms.single.local_best - INFO - Optimization finished | best cost: 3371.1457217389852, best pos: [1.58887402e+00 6.07131246e-01 9.76599418e+01 5.17660504e-01
 2.83899285e-06 1.56875354e-06 3.45596127e-06]
2021-01-26 04:25:18,723 - pyswarms.single.local_best - INFO - Optimize for 500 iters with {'c1': 0.1, 'c2': 0.3, 'w': 0.9, 'k': 5, 'p': 2}
2021-01-26 04:25:45,682 - pyswarms.single.local_best - INFO - Optimization finished | best cost: 3306.9437431834867, best pos: [1.77310087e+00 5.57166061e-01 9.28354085e+01 5.80148520e-01
 2.08570366e-06 3.42742415e-06 3.18341864e-06]
2021-01-26 04:25:45,722 - pyswarms.single.local_best - INFO - Optimize for 500 iters with {'c1': 0.1, 'c2': 0.3, 'w': 0.9, 'k': 5, 'p': 2}
2021-01-26 04:26:13,412 - pyswarms.single.local_best - INFO - Optimization finished | best cost: 3295.512791738816, best pos: [1.90243007e+00 6.15927102e-01 9.19285334e+01 5.34218099e-01
 3.02280952e-06 3.63884657e-06 2.22378611e-06]
2021-01-26 04:26:13,459 - pyswarms.single.local_best - INFO - Optimize for 500 iters with {'c1': 0.1, 'c2': 0.3, 'w': 0.9, 'k': 5, 'p': 2}
2021-01-26 04:26:40,751 - pyswarms.single.local_best - INFO - Optimization finished | best cost: 3269.0145073125955, best pos: [1.70787351e+00 5.95008100e-01 9.46770145e+01 5.40086424e-01
 2.23672850e-06 2.58958079e-06 3.11110752e-06]
2021-01-26 04:26:40,797 - pyswarms.single.local_best - INFO - Optimize for 500 iters with {'c1': 0.1, 'c2': 0.3, 'w': 0.9, 'k': 5, 'p': 2}
2021-01-26 04:27:09,099 - pyswarms.single.local_best - INFO - Optimization finished | best cost: 3526.7503074996953, best pos: [1.65400765e+00 7.46065767e-01 1.02326828e+02 3.65890968e-01
 3.14199646e-06 3.68231877e-06 3.23396627e-06]
2021-01-26 04:27:09,145 - pyswarms.single.local_best - INFO - Optimize for 500 iters with {'c1': 0.1, 'c2': 0.3, 'w': 0.9, 'k': 5, 'p': 2}
2021-01-26 04:27:37,231 - pyswarms.single.local_best - INFO - Optimization finished | best cost: 3550.475322157617, best pos: [1.61625934e+00 6.22699767e-01 9.77879561e+01 5.01808160e-01
 2.48344453e-06 1.66979850e-06 3.07344020e-06]
2021-01-26 04:27:37,277 - pyswarms.single.local_best - INFO - Optimize for 500 iters with {'c1': 0.1, 'c2': 0.3, 'w': 0.9, 'k': 5, 'p': 2}
2021-01-26 04:28:05,715 - pyswarms.single.local_best - INFO - Optimization finished | best cost: 3432.04839146658, best pos: [1.82430398e+00 6.61340276e-01 9.50661373e+01 4.56210469e-01
 1.97544664e-06 3.41266756e-06 3.23829870e-06]
2021-01-26 04:28:05,761 - pyswarms.single.local_best - INFO - Optimize for 500 iters with {'c1': 0.1, 'c2': 0.3, 'w': 0.9, 'k': 5, 'p': 2}
2021-01-26 04:28:32,051 - pyswarms.single.local_best - INFO - Optimization finished | best cost: 3298.2314771283363, best pos: [1.71301557e+00 6.19223098e-01 9.54345241e+01 5.00774672e-01
 3.02227514e-06 2.36769241e-06 3.49112557e-06]
2021-01-26 04:28:32,099 - pyswarms.single.local_best - INFO - Optimize for 500 iters with {'c1': 0.1, 'c2': 0.3, 'w': 0.9, 'k': 5, 'p': 2}
2021-01-26 04:28:58,841 - pyswarms.single.local_best - INFO - Optimization finished | best cost: 3154.8756277120447, best pos: [1.90172500e+00 6.87118413e-01 9.60107340e+01 4.30549322e-01
 9.34965747e-07 3.23434660e-06 2.49967000e-06]
2021-01-26 04:28:58,885 - pyswarms.single.local_best - INFO - Optimize for 500 iters with {'c1': 0.1, 'c2': 0.3, 'w': 0.9, 'k': 5, 'p': 2}
2021-01-26 04:29:26,049 - pyswarms.single.local_best - INFO - Optimization finished | best cost: 3149.885274348693, best pos: [1.74647007e+00 5.86455105e-01 9.45060714e+01 5.56410253e-01
 1.60292538e-06 2.94371749e-06 2.09467745e-06]
2021-01-26 04:29:26,092 - pyswarms.single.local_best - INFO - Optimize for 500 iters with {'c1': 0.1, 'c2': 0.3, 'w': 0.9, 'k': 5, 'p': 2}
2021-01-26 04:29:52,157 - pyswarms.single.local_best - INFO - Optimization finished | best cost: 3291.66980152173, best pos: [1.66649652e+00 6.12691469e-01 9.50366723e+01 5.22161367e-01
 2.59349249e-06 3.20309265e-06 3.32248090e-06]
2021-01-26 04:29:52,204 - pyswarms.single.local_best - INFO - Optimize for 500 iters with {'c1': 0.1, 'c2': 0.3, 'w': 0.9, 'k': 5, 'p': 2}
2021-01-26 04:30:20,797 - pyswarms.single.local_best - INFO - Optimization finished | best cost: 3396.5642687230625, best pos: [1.72677337e+00 6.73756346e-01 9.55498189e+01 4.66410193e-01
 1.73049468e-06 3.15600980e-06 3.25388064e-06]
2021-01-26 04:30:20,844 - pyswarms.single.local_best - INFO - Optimize for 500 iters with {'c1': 0.1, 'c2': 0.3, 'w': 0.9, 'k': 5, 'p': 2}
2021-01-26 04:30:48,867 - pyswarms.single.local_best - INFO - Optimization finished | best cost: 3288.21005775618, best pos: [1.88933075e+00 7.00897778e-01 9.62719560e+01 4.18641721e-01
 2.36184628e-06 2.26276163e-06 2.67195526e-06]
2021-01-26 04:30:48,913 - pyswarms.single.local_best - INFO - Optimize for 500 iters with {'c1': 0.1, 'c2': 0.3, 'w': 0.9, 'k': 5, 'p': 2}
2021-01-26 04:31:15,584 - pyswarms.single.local_best - INFO - Optimization finished | best cost: 3276.8093526087755, best pos: [1.67003140e+00 5.42969599e-01 9.17526080e+01 6.43901793e-01
 2.72383484e-06 2.94548015e-06 3.16264903e-06]
2021-01-26 04:31:15,632 - pyswarms.single.local_best - INFO - Optimize for 500 iters with {'c1': 0.1, 'c2': 0.3, 'w': 0.9, 'k': 5, 'p': 2}
2021-01-26 04:31:42,453 - pyswarms.single.local_best - INFO - Optimization finished | best cost: 3420.5183017073014, best pos: [1.75158599e+00 6.40534656e-01 9.60434922e+01 4.77124313e-01
 2.77652554e-06 2.58907120e-06 3.03485464e-06]
2021-01-26 04:31:42,500 - pyswarms.single.local_best - INFO - Optimize for 500 iters with {'c1': 0.1, 'c2': 0.3, 'w': 0.9, 'k': 5, 'p': 2}
2021-01-26 04:32:10,161 - pyswarms.single.local_best - INFO - Optimization finished | best cost: 3205.0232770160883, best pos: [1.84740407e+00 6.77384120e-01 9.64895723e+01 4.24361601e-01
 2.62550547e-06 2.63334543e-06 3.23799666e-06]
2021-01-26 04:32:10,211 - pyswarms.single.local_best - INFO - Optimize for 500 iters with {'c1': 0.1, 'c2': 0.3, 'w': 0.9, 'k': 5, 'p': 2}
2021-01-26 04:32:37,807 - pyswarms.single.local_best - INFO - Optimization finished | best cost: 3280.575802976233, best pos: [1.93307802e+00 6.33645887e-01 9.30768096e+01 5.01030413e-01
 1.60794448e-06 3.71209784e-06 2.20401002e-06]
2021-01-26 04:32:37,853 - pyswarms.single.local_best - INFO - Optimize for 500 iters with {'c1': 0.1, 'c2': 0.3, 'w': 0.9, 'k': 5, 'p': 2}
2021-01-26 04:33:04,801 - pyswarms.single.local_best - INFO - Optimization finished | best cost: 3315.5737609633957, best pos: [1.88924259e+00 6.04260389e-01 9.21810252e+01 5.43433329e-01
 3.08803633e-06 2.94311615e-06 2.25039711e-06]
2021-01-26 04:33:04,844 - pyswarms.single.local_best - INFO - Optimize for 500 iters with {'c1': 0.1, 'c2': 0.3, 'w': 0.9, 'k': 5, 'p': 2}
2021-01-26 04:33:32,491 - pyswarms.single.local_best - INFO - Optimization finished | best cost: 3442.178521881755, best pos: [1.83304534e+00 5.98902853e-01 9.38768268e+01 5.31861289e-01
 1.54359621e-06 2.86254732e-06 2.53442097e-06]
2021-01-26 04:33:32,542 - pyswarms.single.local_best - INFO - Optimize for 500 iters with {'c1': 0.1, 'c2': 0.3, 'w': 0.9, 'k': 5, 'p': 2}
2021-01-26 04:34:01,040 - pyswarms.single.local_best - INFO - Optimization finished | best cost: 3385.8224197365435, best pos: [1.78098415e+00 6.11349889e-01 9.36976720e+01 5.18175076e-01
 2.97042461e-06 2.23507413e-06 3.62192915e-06]
2021-01-26 04:34:01,085 - pyswarms.single.local_best - INFO - Optimize for 500 iters with {'c1': 0.1, 'c2': 0.3, 'w': 0.9, 'k': 5, 'p': 2}
2021-01-26 04:34:29,017 - pyswarms.single.local_best - INFO - Optimization finished | best cost: 3433.233422634892, best pos: [1.77921152e+00 7.22748363e-01 9.72178812e+01 4.08006405e-01
 3.36870375e-06 1.92752121e-06 3.38093107e-06]
2021-01-26 04:34:29,064 - pyswarms.single.local_best - INFO - Optimize for 500 iters with {'c1': 0.1, 'c2': 0.3, 'w': 0.9, 'k': 5, 'p': 2}
2021-01-26 04:34:56,017 - pyswarms.single.local_best - INFO - Optimization finished | best cost: 3206.109179987633, best pos: [1.80848763e+00 5.91302570e-01 9.29434898e+01 5.47289651e-01
 7.89713207e-07 3.07953531e-06 3.34707391e-06]
2021-01-26 04:34:56,065 - pyswarms.single.local_best - INFO - Optimize for 500 iters with {'c1': 0.1, 'c2': 0.3, 'w': 0.9, 'k': 5, 'p': 2}
2021-01-26 04:35:23,598 - pyswarms.single.local_best - INFO - Optimization finished | best cost: 3399.042954888041, best pos: [1.98217362e+00 5.87117769e-01 9.03548504e+01 5.74435722e-01
 2.66958107e-06 2.78970558e-06 2.87990208e-06]
2021-01-26 04:35:23,641 - pyswarms.single.local_best - INFO - Optimize for 500 iters with {'c1': 0.1, 'c2': 0.3, 'w': 0.9, 'k': 5, 'p': 2}
2021-01-26 04:35:50,516 - pyswarms.single.local_best - INFO - Optimization finished | best cost: 3440.9266003294865, best pos: [1.79761276e+00 6.56841460e-01 9.68570487e+01 4.59677129e-01
 1.79214113e-06 2.80567002e-06 2.22458530e-06]
2021-01-26 04:35:50,559 - pyswarms.single.local_best - INFO - Optimize for 500 iters with {'c1': 0.1, 'c2': 0.3, 'w': 0.9, 'k': 5, 'p': 2}
2021-01-26 04:36:19,520 - pyswarms.single.local_best - INFO - Optimization finished | best cost: 3545.641315031825, best pos: [1.77023166e+00 6.67844810e-01 9.71886648e+01 4.43576533e-01
 3.51314847e-06 3.72041458e-06 2.18557967e-06]
2021-01-26 04:36:19,572 - pyswarms.single.local_best - INFO - Optimize for 500 iters with {'c1': 0.1, 'c2': 0.3, 'w': 0.9, 'k': 5, 'p': 2}
2021-01-26 04:36:49,135 - pyswarms.single.local_best - INFO - Optimization finished | best cost: 4161.930416364334, best pos: [1.29834843e+00 8.71849918e-01 9.69939937e+01 4.82320831e-01
 2.76781054e-07 1.70803349e-07 8.24802065e-07]
2021-01-26 04:36:49,181 - pyswarms.single.local_best - INFO - Optimize for 500 iters with {'c1': 0.1, 'c2': 0.3, 'w': 0.9, 'k': 5, 'p': 2}
2021-01-26 04:37:17,193 - pyswarms.single.local_best - INFO - Optimization finished | best cost: 4007.092050906867, best pos: [1.52784693e+00 9.38714579e-01 9.60631437e+01 4.24904456e-01
 7.46929273e-07 7.55193061e-07 1.75214061e-07]
2021-01-26 04:37:17,243 - pyswarms.single.local_best - INFO - Optimize for 500 iters with {'c1': 0.1, 'c2': 0.3, 'w': 0.9, 'k': 5, 'p': 2}
2021-01-26 04:37:45,748 - pyswarms.single.local_best - INFO - Optimization finished | best cost: 4332.928001529039, best pos: [1.32076231e+00 1.06940397e+00 1.07601802e+02 3.33026398e-01
 9.64648539e-07 4.82821684e-07 1.05984910e-06]
2021-01-26 04:37:45,798 - pyswarms.single.local_best - INFO - Optimize for 500 iters with {'c1': 0.1, 'c2': 0.3, 'w': 0.9, 'k': 5, 'p': 2}
2021-01-26 04:38:15,356 - pyswarms.single.local_best - INFO - Optimization finished | best cost: 4057.5532442828926, best pos: [1.36333891e+00 9.17939196e-01 9.64440286e+01 4.40004510e-01
 2.54248621e-07 6.65523545e-07 6.86621195e-07]
2021-01-26 04:38:15,405 - pyswarms.single.local_best - INFO - Optimize for 500 iters with {'c1': 0.1, 'c2': 0.3, 'w': 0.9, 'k': 5, 'p': 2}
2021-01-26 04:38:43,679 - pyswarms.single.local_best - INFO - Optimization finished | best cost: 4045.9405073572793, best pos: [1.54933949e+00 9.95166185e-01 9.50933380e+01 3.85404317e-01
 3.01363858e-07 9.14297063e-07 4.53764587e-07]
2021-01-26 04:38:43,734 - pyswarms.single.local_best - INFO - Optimize for 500 iters with {'c1': 0.1, 'c2': 0.3, 'w': 0.9, 'k': 5, 'p': 2}
2021-01-26 04:39:13,173 - pyswarms.single.local_best - INFO - Optimization finished | best cost: 4140.365633380217, best pos: [1.16530727e+00 9.53258033e-01 1.08049777e+02 4.18417601e-01
 6.70178847e-07 1.15719827e-06 8.13533084e-07]
2021-01-26 04:39:13,224 - pyswarms.single.local_best - INFO - Optimize for 500 iters with {'c1': 0.1, 'c2': 0.3, 'w': 0.9, 'k': 5, 'p': 2}
2021-01-26 04:39:42,867 - pyswarms.single.local_best - INFO - Optimization finished | best cost: 3929.100274515332, best pos: [1.48682426e+00 1.10563510e+00 9.68215091e+01 3.24733334e-01
 6.80282931e-07 6.16739024e-07 8.42248430e-07]
2021-01-26 04:39:42,913 - pyswarms.single.local_best - INFO - Optimize for 500 iters with {'c1': 0.1, 'c2': 0.3, 'w': 0.9, 'k': 5, 'p': 2}
2021-01-26 04:40:10,753 - pyswarms.single.local_best - INFO - Optimization finished | best cost: 4082.279552304146, best pos: [1.29403267e+00 1.04451284e+00 1.07039367e+02 3.58264954e-01
 7.84399164e-07 6.52099120e-07 8.23180776e-07]
2021-01-26 04:40:10,802 - pyswarms.single.local_best - INFO - Optimize for 500 iters with {'c1': 0.1, 'c2': 0.3, 'w': 0.9, 'k': 5, 'p': 2}
2021-01-26 04:40:38,291 - pyswarms.single.local_best - INFO - Optimization finished | best cost: 3957.498108987619, best pos: [1.31937863e+00 9.45811741e-01 9.66448988e+01 4.29781720e-01
 5.22126748e-07 6.63066267e-07 7.15164762e-07]
2021-01-26 04:40:38,337 - pyswarms.single.local_best - INFO - Optimize for 500 iters with {'c1': 0.1, 'c2': 0.3, 'w': 0.9, 'k': 5, 'p': 2}
2021-01-26 04:41:06,988 - pyswarms.single.local_best - INFO - Optimization finished | best cost: 4148.652912531653, best pos: [1.35432064e+00 1.07027110e+00 9.69080301e+01 3.44972172e-01
 2.53203067e-07 1.38139006e-06 1.10489526e-06]
2021-01-26 04:41:07,033 - pyswarms.single.local_best - INFO - Optimize for 500 iters with {'c1': 0.1, 'c2': 0.3, 'w': 0.9, 'k': 5, 'p': 2}
2021-01-26 04:41:35,166 - pyswarms.single.local_best - INFO - Optimization finished | best cost: 4026.74708949503, best pos: [9.78414359e-01 8.22935023e-01 1.12748098e+02 5.12643598e-01
 6.16260447e-07 1.36896322e-06 1.24632582e-06]
2021-01-26 04:41:35,209 - pyswarms.single.local_best - INFO - Optimize for 500 iters with {'c1': 0.1, 'c2': 0.3, 'w': 0.9, 'k': 5, 'p': 2}
2021-01-26 04:42:03,677 - pyswarms.single.local_best - INFO - Optimization finished | best cost: 3978.2772508089843, best pos: [1.69090876e+00 1.39444543e+00 1.09230803e+02 1.91119046e-01
 4.85611572e-07 7.29163467e-07 9.66003646e-07]
2021-01-26 04:42:03,726 - pyswarms.single.local_best - INFO - Optimize for 500 iters with {'c1': 0.1, 'c2': 0.3, 'w': 0.9, 'k': 5, 'p': 2}
2021-01-26 04:42:32,794 - pyswarms.single.local_best - INFO - Optimization finished | best cost: 4056.1680416869613, best pos: [1.60102731e+00 1.33454259e+00 1.07544111e+02 2.15271456e-01
 1.66712950e-07 1.08935871e-06 1.08690763e-06]
2021-01-26 04:42:32,835 - pyswarms.single.local_best - INFO - Optimize for 500 iters with {'c1': 0.1, 'c2': 0.3, 'w': 0.9, 'k': 5, 'p': 2}
2021-01-26 04:43:01,691 - pyswarms.single.local_best - INFO - Optimization finished | best cost: 4171.456971412001, best pos: [1.33463873e+00 1.05886353e+00 1.08307565e+02 3.41115744e-01
 5.30730514e-07 6.30978841e-07 8.75551644e-07]
2021-01-26 04:43:01,739 - pyswarms.single.local_best - INFO - Optimize for 500 iters with {'c1': 0.1, 'c2': 0.3, 'w': 0.9, 'k': 5, 'p': 2}
2021-01-26 04:43:30,701 - pyswarms.single.local_best - INFO - Optimization finished | best cost: 4049.0434773345005, best pos: [1.38374776e+00 1.13545647e+00 1.05396895e+02 3.05431538e-01
 3.98869325e-07 7.82683170e-07 1.08155581e-06]
2021-01-26 04:43:30,746 - pyswarms.single.local_best - INFO - Optimize for 500 iters with {'c1': 0.1, 'c2': 0.3, 'w': 0.9, 'k': 5, 'p': 2}
2021-01-26 04:43:59,595 - pyswarms.single.local_best - INFO - Optimization finished | best cost: 3899.174536965139, best pos: [1.27173084e+00 9.06056787e-01 9.66307236e+01 4.57893100e-01
 1.13514679e-06 9.37112497e-07 4.31672591e-07]
2021-01-26 04:43:59,642 - pyswarms.single.local_best - INFO - Optimize for 500 iters with {'c1': 0.1, 'c2': 0.3, 'w': 0.9, 'k': 5, 'p': 2}
2021-01-26 04:44:28,625 - pyswarms.single.local_best - INFO - Optimization finished | best cost: 4095.4062517442876, best pos: [1.37509839e+00 1.20421193e+00 1.08147106e+02 2.72658511e-01
 6.40006440e-07 1.40786581e-06 1.31711216e-06]
2021-01-26 04:44:28,672 - pyswarms.single.local_best - INFO - Optimize for 500 iters with {'c1': 0.1, 'c2': 0.3, 'w': 0.9, 'k': 5, 'p': 2}
2021-01-26 04:44:56,439 - pyswarms.single.local_best - INFO - Optimization finished | best cost: 4148.956480528963, best pos: [1.23002806e+00 1.03947822e+00 1.09613500e+02 3.52395915e-01
 6.52679514e-07 1.21375192e-06 1.22109043e-06]
2021-01-26 04:44:56,484 - pyswarms.single.local_best - INFO - Optimize for 500 iters with {'c1': 0.1, 'c2': 0.3, 'w': 0.9, 'k': 5, 'p': 2}
2021-01-26 04:45:25,128 - pyswarms.single.local_best - INFO - Optimization finished | best cost: 4112.710676855863, best pos: [1.45214941e+00 1.25119561e+00 1.09916924e+02 2.48581235e-01
 6.21128540e-07 8.31089622e-07 1.29562568e-06]
2021-01-26 04:45:25,176 - pyswarms.single.local_best - INFO - Optimize for 500 iters with {'c1': 0.1, 'c2': 0.3, 'w': 0.9, 'k': 5, 'p': 2}
2021-01-26 04:45:53,868 - pyswarms.single.local_best - INFO - Optimization finished | best cost: 4070.2064036788943, best pos: [1.96269206e+00 1.17068190e+00 9.51728409e+01 2.98040880e-01
 3.15357730e-08 8.76755428e-07 1.72769581e-07]
2021-01-26 04:45:53,912 - pyswarms.single.local_best - INFO - Optimize for 500 iters with {'c1': 0.1, 'c2': 0.3, 'w': 0.9, 'k': 5, 'p': 2}
2021-01-26 04:46:21,268 - pyswarms.single.local_best - INFO - Optimization finished | best cost: 3966.426435630135, best pos: [1.43551696e+00 1.22681415e+00 1.09391232e+02 2.59727440e-01
 7.89638168e-07 1.30690612e-06 1.04329477e-06]
2021-01-26 04:46:21,313 - pyswarms.single.local_best - INFO - Optimize for 500 iters with {'c1': 0.1, 'c2': 0.3, 'w': 0.9, 'k': 5, 'p': 2}
2021-01-26 04:46:50,072 - pyswarms.single.local_best - INFO - Optimization finished | best cost: 4136.358361913693, best pos: [1.91728279e+00 1.71006182e+00 1.08700222e+02 1.08696224e-01
 2.53291453e-07 2.94054349e-07 1.47244945e-06]
2021-01-26 04:46:50,121 - pyswarms.single.local_best - INFO - Optimize for 500 iters with {'c1': 0.1, 'c2': 0.3, 'w': 0.9, 'k': 5, 'p': 2}
2021-01-26 04:47:18,171 - pyswarms.single.local_best - INFO - Optimization finished | best cost: 4065.4464411373992, best pos: [1.05272359e+00 8.46414306e-01 1.05868926e+02 5.07458292e-01
 9.33133444e-08 1.49106652e-06 8.34321307e-07]
2021-01-26 04:47:18,220 - pyswarms.single.local_best - INFO - Optimize for 500 iters with {'c1': 0.1, 'c2': 0.3, 'w': 0.9, 'k': 5, 'p': 2}
2021-01-26 04:47:46,834 - pyswarms.single.local_best - INFO - Optimization finished | best cost: 4164.832711074521, best pos: [1.17793297e+00 8.41011426e-01 9.38186913e+01 5.07583021e-01
 1.40673358e-07 7.43229675e-07 1.33611181e-06]
2021-01-26 04:47:46,874 - pyswarms.single.local_best - INFO - Optimize for 500 iters with {'c1': 0.1, 'c2': 0.3, 'w': 0.9, 'k': 5, 'p': 2}
2021-01-26 04:48:15,234 - pyswarms.single.local_best - INFO - Optimization finished | best cost: 4154.604909896153, best pos: [1.36944223e+00 1.10224948e+00 1.07676893e+02 3.17930452e-01
 9.67881372e-07 1.08235831e-06 7.29671388e-07]
2021-01-26 04:48:15,276 - pyswarms.single.local_best - INFO - Optimize for 500 iters with {'c1': 0.1, 'c2': 0.3, 'w': 0.9, 'k': 5, 'p': 2}
2021-01-26 04:48:43,578 - pyswarms.single.local_best - INFO - Optimization finished | best cost: 4077.157401929504, best pos: [1.83028096e+00 1.43341871e+00 1.06862290e+02 1.81390394e-01
 1.65757932e-07 1.10627181e-06 6.43476230e-07]
2021-01-26 04:48:43,624 - pyswarms.single.local_best - INFO - Optimize for 500 iters with {'c1': 0.1, 'c2': 0.3, 'w': 0.9, 'k': 5, 'p': 2}
2021-01-26 04:49:11,069 - pyswarms.single.local_best - INFO - Optimization finished | best cost: 4066.4385464132965, best pos: [1.50711634e+00 1.00025893e+00 9.52203760e+01 3.89620619e-01
 3.58799308e-07 7.06934310e-07 5.17113766e-07]
2021-01-26 04:49:11,115 - pyswarms.single.local_best - INFO - Optimize for 500 iters with {'c1': 0.1, 'c2': 0.3, 'w': 0.9, 'k': 5, 'p': 2}
2021-01-26 04:49:40,134 - pyswarms.single.local_best - INFO - Optimization finished | best cost: 4185.338888369802, best pos: [1.23884646e+00 9.09963904e-01 1.06427813e+02 4.38723618e-01
 8.41578897e-07 8.69518691e-07 3.60444205e-07]
2021-01-26 04:49:40,179 - pyswarms.single.local_best - INFO - Optimize for 500 iters with {'c1': 0.1, 'c2': 0.3, 'w': 0.9, 'k': 5, 'p': 2}
2021-01-26 04:50:09,099 - pyswarms.single.local_best - INFO - Optimization finished | best cost: 3923.5164250749694, best pos: [1.49819507e+00 1.05760261e+00 9.66233301e+01 3.42431280e-01
 6.09829078e-07 6.35429995e-07 8.11158123e-07]
2021-01-26 04:50:09,147 - pyswarms.single.local_best - INFO - Optimize for 500 iters with {'c1': 0.1, 'c2': 0.3, 'w': 0.9, 'k': 5, 'p': 2}
2021-01-26 04:50:36,877 - pyswarms.single.local_best - INFO - Optimization finished | best cost: 4243.862242331438, best pos: [1.13855126e+00 8.93138031e-01 1.09933032e+02 4.50240694e-01
 3.36916732e-07 1.47228993e-06 6.33229368e-07]
2021-01-26 04:50:36,923 - pyswarms.single.local_best - INFO - Optimize for 500 iters with {'c1': 0.1, 'c2': 0.3, 'w': 0.9, 'k': 5, 'p': 2}
2021-01-26 04:51:06,391 - pyswarms.single.local_best - INFO - Optimization finished | best cost: 4032.069569893398, best pos: [1.19954831e+00 7.92002042e-01 9.61715710e+01 5.58462391e-01
 2.61858500e-07 9.04254930e-07 5.04132709e-07]
2021-01-26 04:51:06,437 - pyswarms.single.local_best - INFO - Optimize for 500 iters with {'c1': 0.1, 'c2': 0.3, 'w': 0.9, 'k': 5, 'p': 2}
2021-01-26 04:51:33,496 - pyswarms.single.local_best - INFO - Optimization finished | best cost: 4201.560582205095, best pos: [1.04832042e+00 8.69115447e-01 1.11541112e+02 4.73321161e-01
 3.23928815e-07 9.52285301e-07 1.28983675e-06]
2021-01-26 04:51:33,545 - pyswarms.single.local_best - INFO - Optimize for 500 iters with {'c1': 0.1, 'c2': 0.3, 'w': 0.9, 'k': 5, 'p': 2}
2021-01-26 04:52:02,259 - pyswarms.single.local_best - INFO - Optimization finished | best cost: 4124.112631332043, best pos: [1.44542946e+00 1.02249146e+00 9.74075308e+01 3.69220811e-01
 9.95047807e-07 8.07026563e-07 4.96941969e-07]
2021-01-26 04:52:02,306 - pyswarms.single.local_best - INFO - Optimize for 500 iters with {'c1': 0.1, 'c2': 0.3, 'w': 0.9, 'k': 5, 'p': 2}
2021-01-26 04:52:29,415 - pyswarms.single.local_best - INFO - Optimization finished | best cost: 3993.594522699708, best pos: [1.93007056e+00 1.19768903e+00 9.55077274e+01 2.74089431e-01
 3.16534620e-07 8.71234172e-07 2.91781850e-07]
2021-01-26 04:52:29,454 - pyswarms.single.local_best - INFO - Optimize for 500 iters with {'c1': 0.1, 'c2': 0.3, 'w': 0.9, 'k': 5, 'p': 2}
2021-01-26 04:52:58,338 - pyswarms.single.local_best - INFO - Optimization finished | best cost: 3956.6858697251264, best pos: [1.68505278e+00 1.25173875e+00 9.81526938e+01 2.55603160e-01
 3.54502665e-07 2.18790457e-07 8.27762242e-07]
2021-01-26 04:52:58,381 - pyswarms.single.local_best - INFO - Optimize for 500 iters with {'c1': 0.1, 'c2': 0.3, 'w': 0.9, 'k': 5, 'p': 2}
2021-01-26 04:53:27,067 - pyswarms.single.local_best - INFO - Optimization finished | best cost: 4071.7236170753577, best pos: [1.52726395e+00 1.25520765e+00 1.06503664e+02 2.45372572e-01
 7.56677029e-07 8.82954197e-07 9.90063479e-07]
2021-01-26 04:53:27,115 - pyswarms.single.local_best - INFO - Optimize for 500 iters with {'c1': 0.1, 'c2': 0.3, 'w': 0.9, 'k': 5, 'p': 2}
2021-01-26 04:53:55,102 - pyswarms.single.local_best - INFO - Optimization finished | best cost: 4092.599033008466, best pos: [1.70566744e+00 1.15688273e+00 9.53185621e+01 2.93295321e-01
 2.09478157e-07 6.08448313e-07 7.13693091e-07]
2021-01-26 04:53:55,151 - pyswarms.single.local_best - INFO - Optimize for 500 iters with {'c1': 0.1, 'c2': 0.3, 'w': 0.9, 'k': 5, 'p': 2}
2021-01-26 04:54:23,624 - pyswarms.single.local_best - INFO - Optimization finished | best cost: 4059.98228563834, best pos: [1.26971837e+00 8.15177832e-01 9.72285588e+01 5.30674541e-01
 1.83999380e-07 4.62340868e-07 5.80797415e-07]
2021-01-26 04:54:23,670 - pyswarms.single.local_best - INFO - Optimize for 500 iters with {'c1': 0.1, 'c2': 0.3, 'w': 0.9, 'k': 5, 'p': 2}
2021-01-26 04:54:51,622 - pyswarms.single.local_best - INFO - Optimization finished | best cost: 4122.751267716412, best pos: [1.38422128e+00 8.73801036e-01 9.44497161e+01 4.81593206e-01
 6.42779165e-07 5.90116378e-07 4.27433304e-07]
2021-01-26 04:54:51,669 - pyswarms.single.local_best - INFO - Optimize for 500 iters with {'c1': 0.1, 'c2': 0.3, 'w': 0.9, 'k': 5, 'p': 2}
2021-01-26 04:55:19,743 - pyswarms.single.local_best - INFO - Optimization finished | best cost: 3945.3917181633988, best pos: [1.83436666e+00 1.40970565e+00 9.55492440e+01 1.91207120e-01
 9.11750117e-07 1.82370934e-07 1.04974605e-06]
2021-01-26 04:55:19,792 - pyswarms.single.local_best - INFO - Optimize for 500 iters with {'c1': 0.1, 'c2': 0.3, 'w': 0.9, 'k': 5, 'p': 2}
2021-01-26 04:55:48,689 - pyswarms.single.local_best - INFO - Optimization finished | best cost: 4015.731556040654, best pos: [1.89002957e+00 1.03399984e+00 9.59537578e+01 3.63083625e-01
 2.59073223e-07 7.78923698e-07 1.11323583e-08]
2021-01-26 04:55:48,738 - pyswarms.single.local_best - INFO - Optimize for 500 iters with {'c1': 0.1, 'c2': 0.3, 'w': 0.9, 'k': 5, 'p': 2}
2021-01-26 04:56:18,495 - pyswarms.single.local_best - INFO - Optimization finished | best cost: 4008.935713706048, best pos: [1.46325370e+00 1.25173090e+00 1.08083375e+02 2.47261887e-01
 6.37865072e-07 6.50969134e-07 1.37408226e-06]
2021-01-26 04:56:18,542 - pyswarms.single.local_best - INFO - Optimize for 500 iters with {'c1': 0.1, 'c2': 0.3, 'w': 0.9, 'k': 5, 'p': 2}
2021-01-26 04:56:47,682 - pyswarms.single.local_best - INFO - Optimization finished | best cost: 4160.904604708405, best pos: [1.62515831e+00 1.01906729e+00 9.55117855e+01 3.62588702e-01
 2.66720694e-07 2.62750279e-07 6.64214176e-07]
2021-01-26 04:56:47,730 - pyswarms.single.local_best - INFO - Optimize for 500 iters with {'c1': 0.1, 'c2': 0.3, 'w': 0.9, 'k': 5, 'p': 2}
2021-01-26 04:57:17,281 - pyswarms.single.local_best - INFO - Optimization finished | best cost: 4086.183262035575, best pos: [1.55675919e+00 1.00658437e+00 9.68625167e+01 3.76997630e-01
 2.54918449e-07 1.01960304e-06 3.47760309e-07]
2021-01-26 04:57:17,328 - pyswarms.single.local_best - INFO - Optimize for 500 iters with {'c1': 0.1, 'c2': 0.3, 'w': 0.9, 'k': 5, 'p': 2}
2021-01-26 04:57:45,609 - pyswarms.single.local_best - INFO - Optimization finished | best cost: 4116.297365193452, best pos: [1.18463507e+00 9.70870789e-01 1.04088451e+02 4.07466186e-01
 1.24249036e-06 2.58419163e-07 1.14173165e-06]
2021-01-26 04:57:45,655 - pyswarms.single.local_best - INFO - Optimize for 500 iters with {'c1': 0.1, 'c2': 0.3, 'w': 0.9, 'k': 5, 'p': 2}
2021-01-26 04:58:13,616 - pyswarms.single.local_best - INFO - Optimization finished | best cost: 4171.143338424499, best pos: [1.48765832e+00 1.12898496e+00 9.68043267e+01 3.09098065e-01
 8.14853994e-07 3.79373923e-07 1.05646738e-06]
2021-01-26 04:58:13,666 - pyswarms.single.local_best - INFO - Optimize for 500 iters with {'c1': 0.1, 'c2': 0.3, 'w': 0.9, 'k': 5, 'p': 2}
2021-01-26 04:58:40,688 - pyswarms.single.local_best - INFO - Optimization finished | best cost: 4120.100862404424, best pos: [1.47319515e+00 1.15165926e+00 1.07911857e+02 2.88451743e-01
 1.38802572e-06 6.56101661e-07 5.60731457e-07]
2021-01-26 04:58:40,736 - pyswarms.single.local_best - INFO - Optimize for 500 iters with {'c1': 0.1, 'c2': 0.3, 'w': 0.9, 'k': 5, 'p': 2}
2021-01-26 04:59:10,784 - pyswarms.single.local_best - INFO - Optimization finished | best cost: 4091.5136662617333, best pos: [1.20943925e+00 8.44652569e-01 9.58431433e+01 5.08191815e-01
 1.42368632e-07 1.03226187e-06 7.58276333e-07]
2021-01-26 04:59:10,833 - pyswarms.single.local_best - INFO - Optimize for 500 iters with {'c1': 0.1, 'c2': 0.3, 'w': 0.9, 'k': 5, 'p': 2}
2021-01-26 04:59:39,249 - pyswarms.single.local_best - INFO - Optimization finished | best cost: 3944.544825313271, best pos: [1.15143624e+00 9.29854874e-01 1.05501490e+02 4.26181916e-01
 1.14988386e-06 4.03593350e-07 1.20185250e-06]
2021-01-26 04:59:39,296 - pyswarms.single.local_best - INFO - Optimize for 500 iters with {'c1': 0.1, 'c2': 0.3, 'w': 0.9, 'k': 5, 'p': 2}
2021-01-26 05:00:08,315 - pyswarms.single.local_best - INFO - Optimization finished | best cost: 4033.477251589946, best pos: [1.63314038e+00 1.17773021e+00 9.74253608e+01 2.84267982e-01
 7.05799930e-07 8.36611992e-07 6.29814765e-07]
2021-01-26 05:00:08,360 - pyswarms.single.local_best - INFO - Optimize for 500 iters with {'c1': 0.1, 'c2': 0.3, 'w': 0.9, 'k': 5, 'p': 2}
2021-01-26 05:00:46,185 - pyswarms.single.local_best - INFO - Optimization finished | best cost: 3845.612924902295, best pos: [1.54109169e+00 1.02272646e+00 9.61642959e+01 3.70575599e-01
 8.61643581e-07 1.05523833e-06 2.39759647e-07]
2021-01-26 05:00:46,226 - pyswarms.single.local_best - INFO - Optimize for 500 iters with {'c1': 0.1, 'c2': 0.3, 'w': 0.9, 'k': 5, 'p': 2}
2021-01-26 05:01:22,744 - pyswarms.single.local_best - INFO - Optimization finished | best cost: 4139.300527580546, best pos: [1.69443556e+00 1.31464324e+00 1.08111440e+02 2.18668147e-01
 4.49735444e-07 7.82971627e-07 6.55028659e-07]
2021-01-26 05:01:22,789 - pyswarms.single.local_best - INFO - Optimize for 500 iters with {'c1': 0.1, 'c2': 0.3, 'w': 0.9, 'k': 5, 'p': 2}
2021-01-26 05:01:59,345 - pyswarms.single.local_best - INFO - Optimization finished | best cost: 4178.922448973088, best pos: [1.87835780e+00 1.26806673e+00 9.61107551e+01 2.41588650e-01
 3.71018373e-07 3.62286013e-07 6.52234835e-07]
2021-01-26 05:01:59,393 - pyswarms.single.local_best - INFO - Optimize for 500 iters with {'c1': 0.1, 'c2': 0.3, 'w': 0.9, 'k': 5, 'p': 2}
2021-01-26 05:02:36,691 - pyswarms.single.local_best - INFO - Optimization finished | best cost: 4069.8207558378344, best pos: [1.27226994e+00 9.48988835e-01 9.76556964e+01 4.22665989e-01
 9.85090184e-08 9.75095745e-07 9.83158229e-07]
2021-01-26 05:02:36,738 - pyswarms.single.local_best - INFO - Optimize for 500 iters with {'c1': 0.1, 'c2': 0.3, 'w': 0.9, 'k': 5, 'p': 2}
2021-01-26 05:03:05,113 - pyswarms.single.local_best - INFO - Optimization finished | best cost: 4067.981850954665, best pos: [1.73510169e+00 1.37228214e+00 1.05161052e+02 2.01820470e-01
 1.30328291e-06 1.03375495e-06 5.50301342e-07]
2021-01-26 05:03:05,159 - pyswarms.single.local_best - INFO - Optimize for 500 iters with {'c1': 0.1, 'c2': 0.3, 'w': 0.9, 'k': 5, 'p': 2}
2021-01-26 05:03:33,945 - pyswarms.single.local_best - INFO - Optimization finished | best cost: 4098.017784524928, best pos: [1.78803604e+00 1.23993885e+00 9.64984626e+01 2.55657802e-01
 7.36471915e-07 3.98418266e-07 6.12572600e-07]
2021-01-26 05:03:33,991 - pyswarms.single.local_best - INFO - Optimize for 500 iters with {'c1': 0.1, 'c2': 0.3, 'w': 0.9, 'k': 5, 'p': 2}
2021-01-26 05:04:01,272 - pyswarms.single.local_best - INFO - Optimization finished | best cost: 4122.544161296432, best pos: [1.49979948e+00 1.25563507e+00 1.10211444e+02 2.41539968e-01
 9.37956495e-07 8.72946114e-07 1.03984666e-06]
2021-01-26 05:04:01,315 - pyswarms.single.local_best - INFO - Optimize for 500 iters with {'c1': 0.1, 'c2': 0.3, 'w': 0.9, 'k': 5, 'p': 2}
2021-01-26 05:04:29,654 - pyswarms.single.local_best - INFO - Optimization finished | best cost: 4099.614530223588, best pos: [1.35080584e+00 1.04452337e+00 1.01565435e+02 3.49703196e-01
 1.74976964e-08 4.07306885e-07 1.28421371e-06]
2021-01-26 05:04:29,695 - pyswarms.single.local_best - INFO - Optimize for 500 iters with {'c1': 0.1, 'c2': 0.3, 'w': 0.9, 'k': 5, 'p': 2}
2021-01-26 05:04:58,041 - pyswarms.single.local_best - INFO - Optimization finished | best cost: 4021.690774959561, best pos: [9.25840617e-01 7.54341861e-01 1.08479641e+02 5.91681317e-01
 1.82320824e-07 7.16984293e-07 1.52030749e-06]
2021-01-26 05:04:58,087 - pyswarms.single.local_best - INFO - Optimize for 500 iters with {'c1': 0.1, 'c2': 0.3, 'w': 0.9, 'k': 5, 'p': 2}
2021-01-26 05:05:26,870 - pyswarms.single.local_best - INFO - Optimization finished | best cost: 4029.404712334005, best pos: [1.65268320e+00 1.07311102e+00 9.56121265e+01 3.39072199e-01
 1.84657348e-07 1.05753304e-06 4.02829993e-07]
2021-01-26 05:05:26,916 - pyswarms.single.local_best - INFO - Optimize for 500 iters with {'c1': 0.1, 'c2': 0.3, 'w': 0.9, 'k': 5, 'p': 2}
2021-01-26 05:05:54,542 - pyswarms.single.local_best - INFO - Optimization finished | best cost: 4200.147064589978, best pos: [1.81821752e+00 1.46592016e+00 1.08737201e+02 1.66681024e-01
 6.36746353e-07 8.13235588e-07 8.14166211e-07]
2021-01-26 05:05:54,589 - pyswarms.single.local_best - INFO - Optimize for 500 iters with {'c1': 0.1, 'c2': 0.3, 'w': 0.9, 'k': 5, 'p': 2}
2021-01-26 05:06:23,454 - pyswarms.single.local_best - INFO - Optimization finished | best cost: 3997.090097634387, best pos: [1.79280851e+00 1.08840647e+00 9.60335296e+01 3.31037513e-01
 3.51499719e-07 1.05283416e-06 1.30281455e-07]
2021-01-26 05:06:23,497 - pyswarms.single.local_best - INFO - Optimize for 500 iters with {'c1': 0.1, 'c2': 0.3, 'w': 0.9, 'k': 5, 'p': 2}
2021-01-26 05:06:52,244 - pyswarms.single.local_best - INFO - Optimization finished | best cost: 4147.236687060016, best pos: [1.23807501e+00 1.01889239e+00 1.09091573e+02 3.65222530e-01
 1.30073928e-06 1.34271861e-06 7.17767501e-07]
2021-01-26 05:06:52,291 - pyswarms.single.local_best - INFO - Optimize for 500 iters with {'c1': 0.1, 'c2': 0.3, 'w': 0.9, 'k': 5, 'p': 2}
2021-01-26 05:07:20,514 - pyswarms.single.local_best - INFO - Optimization finished | best cost: 3822.4862559763733, best pos: [1.65887842e+00 1.28661850e+00 1.04503193e+02 2.38232444e-01
 1.08104946e-06 6.13787553e-07 5.21749303e-07]
2021-01-26 05:07:20,562 - pyswarms.single.local_best - INFO - Optimize for 500 iters with {'c1': 0.1, 'c2': 0.3, 'w': 0.9, 'k': 5, 'p': 2}
2021-01-26 05:07:48,777 - pyswarms.single.local_best - INFO - Optimization finished | best cost: 4168.099079665633, best pos: [1.13950091e+00 7.98916011e-01 9.50028691e+01 5.52189366e-01
 6.37030809e-07 1.12814273e-06 7.15201211e-07]
2021-01-26 05:07:48,830 - pyswarms.single.local_best - INFO - Optimize for 500 iters with {'c1': 0.1, 'c2': 0.3, 'w': 0.9, 'k': 5, 'p': 2}
2021-01-26 05:08:17,583 - pyswarms.single.local_best - INFO - Optimization finished | best cost: 4061.665016846502, best pos: [1.72134228e+00 1.19561433e+00 9.66902385e+01 2.80615355e-01
 2.91573820e-07 2.41021437e-07 6.80376855e-07]
2021-01-26 05:08:17,632 - pyswarms.single.local_best - INFO - Optimize for 500 iters with {'c1': 0.1, 'c2': 0.3, 'w': 0.9, 'k': 5, 'p': 2}
2021-01-26 05:08:47,567 - pyswarms.single.local_best - INFO - Optimization finished | best cost: 4134.913301557106, best pos: [1.06734924e+00 8.25019916e-01 9.80727561e+01 5.29147502e-01
 6.67723152e-07 3.97776021e-07 1.33308219e-06]
2021-01-26 05:08:47,616 - pyswarms.single.local_best - INFO - Optimize for 500 iters with {'c1': 0.1, 'c2': 0.3, 'w': 0.9, 'k': 5, 'p': 2}
2021-01-26 05:09:15,261 - pyswarms.single.local_best - INFO - Optimization finished | best cost: 4085.2456309149784, best pos: [1.52755155e+00 1.24025228e+00 1.05728883e+02 2.53833437e-01
 7.38546551e-07 9.49032268e-07 8.61843390e-07]
2021-01-26 05:09:15,298 - pyswarms.single.local_best - INFO - Optimize for 500 iters with {'c1': 0.1, 'c2': 0.3, 'w': 0.9, 'k': 5, 'p': 2}
2021-01-26 05:09:43,646 - pyswarms.single.local_best - INFO - Optimization finished | best cost: 3954.214050070099, best pos: [1.53039463e+00 1.23036951e+00 1.07871254e+02 2.54165385e-01
 1.12831585e-06 9.35614552e-07 6.75626174e-07]
2021-01-26 05:09:43,692 - pyswarms.single.local_best - INFO - Optimize for 500 iters with {'c1': 0.1, 'c2': 0.3, 'w': 0.9, 'k': 5, 'p': 2}
2021-01-26 05:10:10,656 - pyswarms.single.local_best - INFO - Optimization finished | best cost: 4054.85685432089, best pos: [1.96191118e+00 1.57733395e+00 1.00587698e+02 1.42002226e-01
 9.25844763e-07 2.44781202e-07 9.11196707e-07]
2021-01-26 05:10:10,702 - pyswarms.single.local_best - INFO - Optimize for 500 iters with {'c1': 0.1, 'c2': 0.3, 'w': 0.9, 'k': 5, 'p': 2}
2021-01-26 05:10:39,163 - pyswarms.single.local_best - INFO - Optimization finished | best cost: 4164.440127226525, best pos: [1.57264018e+00 1.24443256e+00 1.06830517e+02 2.53841819e-01
 1.11569218e-06 1.50918635e-06 3.72501905e-07]
2021-01-26 05:10:39,212 - pyswarms.single.local_best - INFO - Optimize for 500 iters with {'c1': 0.1, 'c2': 0.3, 'w': 0.9, 'k': 5, 'p': 2}
2021-01-26 05:11:07,994 - pyswarms.single.local_best - INFO - Optimization finished | best cost: 4069.186756674547, best pos: [1.28857718e+00 1.04962141e+00 1.08999781e+02 3.48664959e-01
 7.67427401e-07 1.04102217e-06 8.08530988e-07]
2021-01-26 05:11:08,041 - pyswarms.single.local_best - INFO - Optimize for 500 iters with {'c1': 0.1, 'c2': 0.3, 'w': 0.9, 'k': 5, 'p': 2}
2021-01-26 05:11:36,398 - pyswarms.single.local_best - INFO - Optimization finished | best cost: 3983.154450066492, best pos: [1.65873105e+00 1.32464314e+00 1.00254623e+02 2.24802210e-01
 7.48351091e-07 5.12568471e-07 9.61853896e-07]
2021-01-26 05:11:36,444 - pyswarms.single.local_best - INFO - Optimize for 500 iters with {'c1': 0.1, 'c2': 0.3, 'w': 0.9, 'k': 5, 'p': 2}
2021-01-26 05:12:05,545 - pyswarms.single.local_best - INFO - Optimization finished | best cost: 4004.679921260038, best pos: [1.41934718e+00 9.88555824e-01 9.75058574e+01 3.91822379e-01
 9.65103564e-07 4.06061373e-07 5.71124697e-07]
2021-01-26 05:12:05,588 - pyswarms.single.local_best - INFO - Optimize for 500 iters with {'c1': 0.1, 'c2': 0.3, 'w': 0.9, 'k': 5, 'p': 2}
2021-01-26 05:12:33,870 - pyswarms.single.local_best - INFO - Optimization finished | best cost: 4089.197047745797, best pos: [1.65866098e+00 1.30161153e+00 1.07259154e+02 2.28187842e-01
 4.34530141e-07 5.27425147e-07 7.30226495e-07]
2021-01-26 05:12:33,917 - pyswarms.single.local_best - INFO - Optimize for 500 iters with {'c1': 0.1, 'c2': 0.3, 'w': 0.9, 'k': 5, 'p': 2}
2021-01-26 05:13:02,537 - pyswarms.single.local_best - INFO - Optimization finished | best cost: 4022.8925355764386, best pos: [1.99870685e+00 1.26400381e+00 9.67865513e+01 2.43169609e-01
 8.97500892e-07 8.58563936e-07 1.78183821e-07]
2021-01-26 05:13:02,587 - pyswarms.single.local_best - INFO - Optimize for 500 iters with {'c1': 0.1, 'c2': 0.3, 'w': 0.9, 'k': 5, 'p': 2}
2021-01-26 05:13:30,310 - pyswarms.single.local_best - INFO - Optimization finished | best cost: 3941.752109164313, best pos: [1.60555275e+00 1.08542368e+00 9.49746820e+01 3.34731792e-01
 8.57458475e-07 7.02696661e-07 4.92634404e-07]
2021-01-26 05:13:30,359 - pyswarms.single.local_best - INFO - Optimize for 500 iters with {'c1': 0.1, 'c2': 0.3, 'w': 0.9, 'k': 5, 'p': 2}
2021-01-26 05:13:57,647 - pyswarms.single.local_best - INFO - Optimization finished | best cost: 4069.848208393007, best pos: [1.55457931e+00 1.05146888e+00 9.56139609e+01 3.60944268e-01
 5.00426902e-07 4.39588833e-07 5.55728043e-07]
2021-01-26 05:13:57,695 - pyswarms.single.local_best - INFO - Optimize for 500 iters with {'c1': 0.1, 'c2': 0.3, 'w': 0.9, 'k': 5, 'p': 2}
2021-01-26 05:14:26,994 - pyswarms.single.local_best - INFO - Optimization finished | best cost: 3944.0941922389534, best pos: [1.26544622e+00 1.09390553e+00 1.08919443e+02 3.25974801e-01
 5.52520972e-07 9.81925818e-07 1.41572052e-06]
2021-01-26 05:14:27,040 - pyswarms.single.local_best - INFO - Optimize for 500 iters with {'c1': 0.1, 'c2': 0.3, 'w': 0.9, 'k': 5, 'p': 2}
2021-01-26 05:14:55,289 - pyswarms.single.local_best - INFO - Optimization finished | best cost: 3974.806942622795, best pos: [1.36225038e+00 1.13847849e+00 1.06819070e+02 3.00400851e-01
 6.81091123e-07 1.60067093e-07 1.37056254e-06]
2021-01-26 05:14:55,338 - pyswarms.single.local_best - INFO - Optimize for 500 iters with {'c1': 0.1, 'c2': 0.3, 'w': 0.9, 'k': 5, 'p': 2}
2021-01-26 05:15:23,309 - pyswarms.single.local_best - INFO - Optimization finished | best cost: 4002.620547264287, best pos: [1.50276877e+00 1.13351543e+00 9.85337517e+01 3.06453463e-01
 6.09443767e-07 6.71157063e-07 8.68889232e-07]
2021-01-26 05:15:23,354 - pyswarms.single.local_best - INFO - Optimize for 500 iters with {'c1': 0.1, 'c2': 0.3, 'w': 0.9, 'k': 5, 'p': 2}
2021-01-26 05:15:52,161 - pyswarms.single.local_best - INFO - Optimization finished | best cost: 4148.009442648016, best pos: [1.19174543e+00 9.25825880e-01 1.07790392e+02 4.28604594e-01
 6.14095726e-07 1.27877362e-06 5.37467230e-07]
2021-01-26 05:15:52,209 - pyswarms.single.local_best - INFO - Optimize for 500 iters with {'c1': 0.1, 'c2': 0.3, 'w': 0.9, 'k': 5, 'p': 2}
2021-01-26 05:16:21,009 - pyswarms.single.local_best - INFO - Optimization finished | best cost: 4040.6618007618827, best pos: [1.69743866e+00 1.27919240e+00 9.73625918e+01 2.39363567e-01
 1.43637868e-06 5.69570132e-07 7.19584532e-07]
2021-01-26 05:16:21,057 - pyswarms.single.local_best - INFO - Optimize for 500 iters with {'c1': 0.1, 'c2': 0.3, 'w': 0.9, 'k': 5, 'p': 2}
2021-01-26 05:16:49,362 - pyswarms.single.local_best - INFO - Optimization finished | best cost: 4066.8665722928354, best pos: [1.28874903e+00 1.01771823e+00 1.06375136e+02 3.73967783e-01
 4.15801741e-07 9.42903046e-07 7.34266401e-07]
2021-01-26 05:16:49,400 - pyswarms.single.local_best - INFO - Optimize for 500 iters with {'c1': 0.1, 'c2': 0.3, 'w': 0.9, 'k': 5, 'p': 2}
2021-01-26 05:17:18,580 - pyswarms.single.local_best - INFO - Optimization finished | best cost: 4098.883010943776, best pos: [1.35162785e+00 8.90807521e-01 9.48366962e+01 4.66108944e-01
 4.56145423e-07 4.70289180e-07 7.05374574e-07]
2021-01-26 05:17:18,629 - pyswarms.single.local_best - INFO - Optimize for 500 iters with {'c1': 0.1, 'c2': 0.3, 'w': 0.9, 'k': 5, 'p': 2}
2021-01-26 05:17:48,433 - pyswarms.single.local_best - INFO - Optimization finished | best cost: 4057.332944793811, best pos: [1.78122830e+00 1.15863338e+00 9.77802043e+01 2.90169555e-01
 8.21578159e-07 6.31916089e-07 2.76235230e-07]
2021-01-26 05:17:48,482 - pyswarms.single.local_best - INFO - Optimize for 500 iters with {'c1': 0.1, 'c2': 0.3, 'w': 0.9, 'k': 5, 'p': 2}
2021-01-26 05:18:17,371 - pyswarms.single.local_best - INFO - Optimization finished | best cost: 4079.405524094481, best pos: [1.44235543e+00 1.06633373e+00 9.40629421e+01 3.45927293e-01
 1.15556784e-06 5.99775241e-07 9.54480085e-07]
2021-01-26 05:18:17,420 - pyswarms.single.local_best - INFO - Optimize for 500 iters with {'c1': 0.1, 'c2': 0.3, 'w': 0.9, 'k': 5, 'p': 2}
2021-01-26 05:18:45,461 - pyswarms.single.local_best - INFO - Optimization finished | best cost: 4055.0606088822256, best pos: [1.31377419e+00 1.07287222e+00 1.09312830e+02 3.28125562e-01
 5.45163416e-07 9.84131494e-07 1.07984454e-06]
2021-01-26 05:18:45,506 - pyswarms.single.local_best - INFO - Optimize for 500 iters with {'c1': 0.1, 'c2': 0.3, 'w': 0.9, 'k': 5, 'p': 2}
2021-01-26 05:19:14,576 - pyswarms.single.local_best - INFO - Optimization finished | best cost: 4017.1348290921833, best pos: [1.68081814e+00 1.04269137e+00 9.67419315e+01 3.59189566e-01
 6.71522056e-07 2.51006948e-07 3.03286200e-07]
2021-01-26 05:19:14,623 - pyswarms.single.local_best - INFO - Optimize for 500 iters with {'c1': 0.1, 'c2': 0.3, 'w': 0.9, 'k': 5, 'p': 2}
2021-01-26 05:19:43,728 - pyswarms.single.local_best - INFO - Optimization finished | best cost: 4049.6103364760156, best pos: [1.42590445e+00 1.17153421e+00 1.09659383e+02 2.76220472e-01
 8.28685921e-07 1.17714160e-06 9.49703550e-07]
2021-01-26 05:19:43,778 - pyswarms.single.local_best - INFO - Optimize for 500 iters with {'c1': 0.1, 'c2': 0.3, 'w': 0.9, 'k': 5, 'p': 2}
2021-01-26 05:20:12,676 - pyswarms.single.local_best - INFO - Optimization finished | best cost: 3994.1071669533267, best pos: [1.48430402e+00 1.04999360e+00 9.60858405e+01 3.54473439e-01
 1.06202206e-06 7.81597122e-07 5.54574154e-07]
2021-01-26 05:20:12,716 - pyswarms.single.local_best - INFO - Optimize for 500 iters with {'c1': 0.1, 'c2': 0.3, 'w': 0.9, 'k': 5, 'p': 2}
2021-01-26 05:20:41,614 - pyswarms.single.local_best - INFO - Optimization finished | best cost: 4098.939221142291, best pos: [1.49950347e+00 1.22524602e+00 1.09475762e+02 2.58409890e-01
 1.26158621e-06 1.04057384e-06 6.43739751e-07]
2021-01-26 05:20:41,658 - pyswarms.single.local_best - INFO - Optimize for 500 iters with {'c1': 0.1, 'c2': 0.3, 'w': 0.9, 'k': 5, 'p': 2}
2021-01-26 05:21:10,855 - pyswarms.single.local_best - INFO - Optimization finished | best cost: 4066.1680384429424, best pos: [1.32253283e+00 9.01504210e-01 9.54855986e+01 4.54808384e-01
 1.63950666e-07 8.07405033e-07 7.80791706e-07]
2021-01-26 05:21:10,898 - pyswarms.single.local_best - INFO - Optimize for 500 iters with {'c1': 0.1, 'c2': 0.3, 'w': 0.9, 'k': 5, 'p': 2}
2021-01-26 05:21:39,171 - pyswarms.single.local_best - INFO - Optimization finished | best cost: 4019.241475588619, best pos: [1.41681866e+00 1.22137169e+00 1.06995684e+02 2.66014581e-01
 7.84036291e-07 6.72258700e-07 1.26755442e-06]
2021-01-26 05:21:39,218 - pyswarms.single.local_best - INFO - Optimize for 500 iters with {'c1': 0.1, 'c2': 0.3, 'w': 0.9, 'k': 5, 'p': 2}
2021-01-26 05:22:07,857 - pyswarms.single.local_best - INFO - Optimization finished | best cost: 4132.3692946287865, best pos: [1.46665258e+00 1.04265178e+00 9.82056887e+01 3.53552210e-01
 4.88388413e-07 9.02689189e-07 6.54077477e-07]
2021-01-26 05:22:07,901 - pyswarms.single.local_best - INFO - Optimize for 500 iters with {'c1': 0.1, 'c2': 0.3, 'w': 0.9, 'k': 5, 'p': 2}
2021-01-26 05:22:35,655 - pyswarms.single.local_best - INFO - Optimization finished | best cost: 4176.632788593886, best pos: [1.56532694e+00 1.20879858e+00 1.05262586e+02 2.64408443e-01
 9.48466492e-07 3.77520878e-08 7.94855090e-07]
2021-01-26 05:22:35,701 - pyswarms.single.local_best - INFO - Optimize for 500 iters with {'c1': 0.1, 'c2': 0.3, 'w': 0.9, 'k': 5, 'p': 2}
2021-01-26 05:23:04,378 - pyswarms.single.local_best - INFO - Optimization finished | best cost: 4044.7206345265035, best pos: [1.97683222e+00 1.11892516e+00 9.52022202e+01 3.18298341e-01
 1.19472656e-06 3.36763705e-07 2.54332769e-10]
2021-01-26 05:23:04,424 - pyswarms.single.local_best - INFO - Optimize for 500 iters with {'c1': 0.1, 'c2': 0.3, 'w': 0.9, 'k': 5, 'p': 2}
2021-01-26 05:23:33,592 - pyswarms.single.local_best - INFO - Optimization finished | best cost: 3879.275546186774, best pos: [1.53283567e+00 1.02867607e+00 9.34476986e+01 3.69223999e-01
 9.97244106e-07 6.40416391e-07 5.47450719e-07]
2021-01-26 05:23:33,641 - pyswarms.single.local_best - INFO - Optimize for 500 iters with {'c1': 0.1, 'c2': 0.3, 'w': 0.9, 'k': 5, 'p': 2}
2021-01-26 05:24:02,498 - pyswarms.single.local_best - INFO - Optimization finished | best cost: 4162.8032665692135, best pos: [1.77513125e+00 1.24536010e+00 9.79676135e+01 2.55211442e-01
 4.89134266e-07 5.36129846e-07 5.71600469e-07]
2021-01-26 05:24:02,535 - pyswarms.single.local_best - INFO - Optimize for 500 iters with {'c1': 0.1, 'c2': 0.3, 'w': 0.9, 'k': 5, 'p': 2}
2021-01-26 05:24:29,405 - pyswarms.single.local_best - INFO - Optimization finished | best cost: 4120.847806118933, best pos: [1.89268362e+00 1.68249441e+00 1.11797208e+02 1.15992617e-01
 8.41927080e-07 1.18907315e-06 1.11390063e-06]
2021-01-26 05:24:29,457 - pyswarms.single.local_best - INFO - Optimize for 500 iters with {'c1': 0.1, 'c2': 0.3, 'w': 0.9, 'k': 5, 'p': 2}
2021-01-26 05:25:03,920 - pyswarms.single.local_best - INFO - Optimization finished | best cost: 648.3160554524225, best pos: [1.58011836e+00 5.19840333e-01 7.46034463e-01 8.18515513e+01
 1.09520041e+02 5.05324584e-01 1.68745909e-07 2.13284438e-06
 2.11848932e-06]
2021-01-26 05:25:03,973 - pyswarms.single.local_best - INFO - Optimize for 500 iters with {'c1': 0.1, 'c2': 0.3, 'w': 0.9, 'k': 5, 'p': 2}
2021-01-26 05:25:39,943 - pyswarms.single.local_best - INFO - Optimization finished | best cost: 705.4027810175778, best pos: [1.94129455e+00 5.33303930e-01 7.84123301e-01 8.09289930e+01
 1.08813097e+02 4.66191020e-01 6.58786331e-07 5.37204317e-07
 1.75139373e-06]
2021-01-26 05:25:39,991 - pyswarms.single.local_best - INFO - Optimize for 500 iters with {'c1': 0.1, 'c2': 0.3, 'w': 0.9, 'k': 5, 'p': 2}
2021-01-26 05:26:16,083 - pyswarms.single.local_best - INFO - Optimization finished | best cost: 638.8937380209838, best pos: [1.92112360e+00 7.79194422e-01 1.03553236e+00 8.27443292e+01
 1.12599716e+02 2.79564355e-01 1.93176763e-06 2.46438442e-06
 2.13448118e-06]
2021-01-26 05:26:16,129 - pyswarms.single.local_best - INFO - Optimize for 500 iters with {'c1': 0.1, 'c2': 0.3, 'w': 0.9, 'k': 5, 'p': 2}
2021-01-26 05:26:48,651 - pyswarms.single.local_best - INFO - Optimization finished | best cost: 777.3266867278797, best pos: [1.82074204e+00 9.50548652e-01 1.14182348e+00 8.72268222e+01
 1.08845062e+02 1.93807674e-01 2.12267164e-06 1.71441204e-06
 2.96856625e-06]
2021-01-26 05:26:48,699 - pyswarms.single.local_best - INFO - Optimize for 500 iters with {'c1': 0.1, 'c2': 0.3, 'w': 0.9, 'k': 5, 'p': 2}
2021-01-26 05:27:23,567 - pyswarms.single.local_best - INFO - Optimization finished | best cost: 707.7083649876753, best pos: [1.07831504e+00 4.46458774e-01 6.85195627e-01 8.86707219e+01
 1.12448621e+02 5.78987827e-01 2.05334849e-06 2.20092195e-06
 3.25648811e-06]
2021-01-26 05:27:23,614 - pyswarms.single.local_best - INFO - Optimize for 500 iters with {'c1': 0.1, 'c2': 0.3, 'w': 0.9, 'k': 5, 'p': 2}
2021-01-26 05:27:58,905 - pyswarms.single.local_best - INFO - Optimization finished | best cost: 683.2812905823876, best pos: [1.51509759e+00 6.12777901e-01 8.69735480e-01 8.26984104e+01
 1.14116542e+02 4.21582481e-01 2.22656812e-06 9.97215444e-07
 2.84606585e-06]
2021-01-26 05:27:58,948 - pyswarms.single.local_best - INFO - Optimize for 500 iters with {'c1': 0.1, 'c2': 0.3, 'w': 0.9, 'k': 5, 'p': 2}
2021-01-26 05:28:32,561 - pyswarms.single.local_best - INFO - Optimization finished | best cost: 654.8694044782696, best pos: [1.71850242e+00 7.91480364e-01 1.18737299e+00 8.62601496e+01
 1.13954022e+02 2.44500015e-01 2.13888656e-06 5.49570880e-07
 3.23543841e-06]
2021-01-26 05:28:32,610 - pyswarms.single.local_best - INFO - Optimize for 500 iters with {'c1': 0.1, 'c2': 0.3, 'w': 0.9, 'k': 5, 'p': 2}
2021-01-26 05:29:08,451 - pyswarms.single.local_best - INFO - Optimization finished | best cost: 658.5631586918504, best pos: [1.52872016e+00 6.26000168e-01 8.70391669e-01 8.43589401e+01
 1.13324330e+02 3.96585009e-01 1.56066503e-06 3.25315472e-06
 2.03053519e-06]
2021-01-26 05:29:08,501 - pyswarms.single.local_best - INFO - Optimize for 500 iters with {'c1': 0.1, 'c2': 0.3, 'w': 0.9, 'k': 5, 'p': 2}
2021-01-26 05:29:44,628 - pyswarms.single.local_best - INFO - Optimization finished | best cost: 678.1907486931088, best pos: [1.96364672e+00 8.80120732e-01 1.02425330e+00 8.04321190e+01
 1.19322608e+02 2.83073126e-01 1.80036566e-06 1.89907350e-06
 1.89143213e-06]
2021-01-26 05:29:44,675 - pyswarms.single.local_best - INFO - Optimize for 500 iters with {'c1': 0.1, 'c2': 0.3, 'w': 0.9, 'k': 5, 'p': 2}
2021-01-26 05:30:18,306 - pyswarms.single.local_best - INFO - Optimization finished | best cost: 672.1034017339415, best pos: [1.91660673e+00 6.52713164e-01 7.51200451e-01 7.50278689e+01
 1.15940680e+02 4.84271745e-01 2.72036535e-06 8.01229534e-07
 2.86406346e-06]
2021-01-26 05:30:18,355 - pyswarms.single.local_best - INFO - Optimize for 500 iters with {'c1': 0.1, 'c2': 0.3, 'w': 0.9, 'k': 5, 'p': 2}
2021-01-26 05:30:51,804 - pyswarms.single.local_best - INFO - Optimization finished | best cost: 621.4498340496019, best pos: [1.81235723e+00 6.26816169e-01 8.79030187e-01 8.05788440e+01
 1.10715957e+02 3.87878721e-01 2.22236288e-06 2.31553819e-06
 2.21025447e-06]
2021-01-26 05:30:51,851 - pyswarms.single.local_best - INFO - Optimize for 500 iters with {'c1': 0.1, 'c2': 0.3, 'w': 0.9, 'k': 5, 'p': 2}
2021-01-26 05:31:27,837 - pyswarms.single.local_best - INFO - Optimization finished | best cost: 713.1493070401684, best pos: [1.33285943e+00 5.68664618e-01 8.42585582e-01 8.60668297e+01
 1.07528317e+02 4.08522802e-01 3.07731108e-06 2.15801580e-06
 3.09465509e-06]
2021-01-26 05:31:27,885 - pyswarms.single.local_best - INFO - Optimize for 500 iters with {'c1': 0.1, 'c2': 0.3, 'w': 0.9, 'k': 5, 'p': 2}
2021-01-26 05:32:02,180 - pyswarms.single.local_best - INFO - Optimization finished | best cost: 687.524671693338, best pos: [1.44044701e+00 5.89657423e-01 9.96007816e-01 8.97115850e+01
 1.05903588e+02 3.04163022e-01 3.01777313e-06 2.61758527e-06
 2.84151015e-06]
2021-01-26 05:32:02,231 - pyswarms.single.local_best - INFO - Optimize for 500 iters with {'c1': 0.1, 'c2': 0.3, 'w': 0.9, 'k': 5, 'p': 2}
2021-01-26 05:32:36,488 - pyswarms.single.local_best - INFO - Optimization finished | best cost: 682.4544109130289, best pos: [1.92154842e+00 7.49021658e-01 9.95900027e-01 8.12550867e+01
 1.17200870e+02 3.17998643e-01 9.06012261e-07 1.50139541e-06
 2.66169364e-06]
2021-01-26 05:32:36,536 - pyswarms.single.local_best - INFO - Optimize for 500 iters with {'c1': 0.1, 'c2': 0.3, 'w': 0.9, 'k': 5, 'p': 2}
2021-01-26 05:33:11,518 - pyswarms.single.local_best - INFO - Optimization finished | best cost: 672.7996317173421, best pos: [1.70475755e+00 6.90833521e-01 9.47388042e-01 8.57322731e+01
 1.10050406e+02 3.20265235e-01 1.41856653e-06 9.55402804e-07
 2.31482846e-06]
2021-01-26 05:33:11,561 - pyswarms.single.local_best - INFO - Optimize for 500 iters with {'c1': 0.1, 'c2': 0.3, 'w': 0.9, 'k': 5, 'p': 2}
2021-01-26 05:33:46,555 - pyswarms.single.local_best - INFO - Optimization finished | best cost: 664.2983364894463, best pos: [1.65693249e+00 6.39219753e-01 9.27695336e-01 8.29599260e+01
 1.11759697e+02 3.68157032e-01 1.77291299e-06 2.41123461e-06
 2.28531387e-06]
2021-01-26 05:33:46,603 - pyswarms.single.local_best - INFO - Optimize for 500 iters with {'c1': 0.1, 'c2': 0.3, 'w': 0.9, 'k': 5, 'p': 2}
2021-01-26 05:34:22,689 - pyswarms.single.local_best - INFO - Optimization finished | best cost: 703.5897992751918, best pos: [1.70721098e+00 9.12215017e-01 1.14243940e+00 8.63488229e+01
 1.19437236e+02 2.34817765e-01 1.43227671e-06 1.15668805e-06
 2.98800329e-06]
2021-01-26 05:34:22,738 - pyswarms.single.local_best - INFO - Optimize for 500 iters with {'c1': 0.1, 'c2': 0.3, 'w': 0.9, 'k': 5, 'p': 2}
2021-01-26 05:34:56,642 - pyswarms.single.local_best - INFO - Optimization finished | best cost: 708.672311233148, best pos: [1.97921621e+00 9.40118586e-01 1.25416093e+00 8.55119602e+01
 1.15700295e+02 1.88734250e-01 3.27008480e-06 1.29180017e-06
 2.42614292e-06]
2021-01-26 05:34:56,698 - pyswarms.single.local_best - INFO - Optimize for 500 iters with {'c1': 0.1, 'c2': 0.3, 'w': 0.9, 'k': 5, 'p': 2}
2021-01-26 05:35:31,192 - pyswarms.single.local_best - INFO - Optimization finished | best cost: 722.9709079859655, best pos: [1.98758414e+00 7.96568995e-01 8.95769298e-01 7.79027752e+01
 1.16300967e+02 3.40990581e-01 1.49733812e-06 1.42963742e-06
 2.67531960e-06]
2021-01-26 05:35:31,237 - pyswarms.single.local_best - INFO - Optimize for 500 iters with {'c1': 0.1, 'c2': 0.3, 'w': 0.9, 'k': 5, 'p': 2}
2021-01-26 05:36:05,237 - pyswarms.single.local_best - INFO - Optimization finished | best cost: 728.1996884949291, best pos: [1.72163879e+00 5.90754458e-01 1.23398798e+00 9.36152476e+01
 1.05585802e+02 1.90738960e-01 1.18540388e-06 2.04296228e-06
 2.86690724e-06]
2021-01-26 05:36:05,286 - pyswarms.single.local_best - INFO - Optimize for 500 iters with {'c1': 0.1, 'c2': 0.3, 'w': 0.9, 'k': 5, 'p': 2}
2021-01-26 05:36:41,305 - pyswarms.single.local_best - INFO - Optimization finished | best cost: 712.8415717078955, best pos: [1.54731711e+00 5.10560135e-01 8.64263792e-01 8.58568875e+01
 1.12060657e+02 4.31564806e-01 2.05978571e-06 1.82099692e-06
 1.74455173e-06]
2021-01-26 05:36:41,355 - pyswarms.single.local_best - INFO - Optimize for 500 iters with {'c1': 0.1, 'c2': 0.3, 'w': 0.9, 'k': 5, 'p': 2}
2021-01-26 05:37:17,858 - pyswarms.single.local_best - INFO - Optimization finished | best cost: 694.183514462821, best pos: [1.78677834e+00 6.07115826e-01 7.70120250e-01 8.05798441e+01
 1.09118999e+02 4.69633510e-01 8.30296863e-08 1.53411242e-06
 1.35257196e-06]
2021-01-26 05:37:17,904 - pyswarms.single.local_best - INFO - Optimize for 500 iters with {'c1': 0.1, 'c2': 0.3, 'w': 0.9, 'k': 5, 'p': 2}
2021-01-26 05:37:53,426 - pyswarms.single.local_best - INFO - Optimization finished | best cost: 692.1362225082804, best pos: [1.53466212e+00 8.14863189e-01 1.11893442e+00 9.05061411e+01
 1.11316404e+02 2.36801115e-01 2.44986477e-06 2.05853006e-06
 3.20503594e-06]
2021-01-26 05:37:53,471 - pyswarms.single.local_best - INFO - Optimize for 500 iters with {'c1': 0.1, 'c2': 0.3, 'w': 0.9, 'k': 5, 'p': 2}
2021-01-26 05:38:27,279 - pyswarms.single.local_best - INFO - Optimization finished | best cost: 680.721479478543, best pos: [1.91150010e+00 5.49613258e-01 8.74334917e-01 8.31205845e+01
 1.05551737e+02 3.73197859e-01 2.43390919e-06 9.99903911e-07
 1.83072002e-06]
2021-01-26 05:38:27,326 - pyswarms.single.local_best - INFO - Optimize for 500 iters with {'c1': 0.1, 'c2': 0.3, 'w': 0.9, 'k': 5, 'p': 2}
2021-01-26 05:39:02,702 - pyswarms.single.local_best - INFO - Optimization finished | best cost: 701.0460635494007, best pos: [1.79643722e+00 6.05817124e-01 8.58411236e-01 8.12473312e+01
 1.10407290e+02 4.02189460e-01 1.44486964e-06 1.25699867e-06
 2.47307671e-06]
2021-01-26 05:39:02,753 - pyswarms.single.local_best - INFO - Optimize for 500 iters with {'c1': 0.1, 'c2': 0.3, 'w': 0.9, 'k': 5, 'p': 2}
2021-01-26 05:39:37,811 - pyswarms.single.local_best - INFO - Optimization finished | best cost: 643.799091905853, best pos: [1.59934206e+00 6.69280834e-01 9.56031120e-01 8.35343524e+01
 1.10784744e+02 3.41255343e-01 3.08834048e-06 1.68592162e-06
 2.83290575e-06]
2021-01-26 05:39:37,856 - pyswarms.single.local_best - INFO - Optimize for 500 iters with {'c1': 0.1, 'c2': 0.3, 'w': 0.9, 'k': 5, 'p': 2}
2021-01-26 05:40:12,163 - pyswarms.single.local_best - INFO - Optimization finished | best cost: 689.9016883123336, best pos: [1.85511288e+00 6.30926301e-01 9.96726684e-01 8.61271178e+01
 1.08103155e+02 3.00846493e-01 1.64436074e-06 1.36219880e-06
 1.78206209e-06]
2021-01-26 05:40:12,215 - pyswarms.single.local_best - INFO - Optimize for 500 iters with {'c1': 0.1, 'c2': 0.3, 'w': 0.9, 'k': 5, 'p': 2}
2021-01-26 05:40:48,342 - pyswarms.single.local_best - INFO - Optimization finished | best cost: 706.6274208716366, best pos: [1.80809068e+00 8.45624932e-01 1.07211090e+00 8.30197667e+01
 1.23191659e+02 2.81809337e-01 1.37266396e-06 3.03614444e-06
 2.18045951e-06]
2021-01-26 05:40:48,392 - pyswarms.single.local_best - INFO - Optimize for 500 iters with {'c1': 0.1, 'c2': 0.3, 'w': 0.9, 'k': 5, 'p': 2}
2021-01-26 05:41:22,602 - pyswarms.single.local_best - INFO - Optimization finished | best cost: 643.4095863641492, best pos: [1.92216883e+00 6.53355244e-01 9.62498555e-01 8.18638962e+01
 1.08126250e+02 3.31599404e-01 2.32750624e-06 5.88475329e-07
 2.33852614e-06]
2021-01-26 05:41:22,657 - pyswarms.single.local_best - INFO - Optimize for 500 iters with {'c1': 0.1, 'c2': 0.3, 'w': 0.9, 'k': 5, 'p': 2}
2021-01-26 05:41:57,625 - pyswarms.single.local_best - INFO - Optimization finished | best cost: 657.8029614798625, best pos: [1.84298482e+00 5.45586664e-01 7.54630710e-01 7.90767441e+01
 1.12410194e+02 5.07041870e-01 1.84225785e-06 7.79477232e-07
 1.97860582e-06]
2021-01-26 05:41:57,674 - pyswarms.single.local_best - INFO - Optimize for 500 iters with {'c1': 0.1, 'c2': 0.3, 'w': 0.9, 'k': 5, 'p': 2}
2021-01-26 05:42:31,945 - pyswarms.single.local_best - INFO - Optimization finished | best cost: 685.9611967418563, best pos: [1.79866596e+00 5.17686227e-01 6.80868101e-01 7.68185391e+01
 1.14244005e+02 5.83054029e-01 1.34658426e-06 6.82543713e-07
 3.24118111e-06]
2021-01-26 05:42:31,993 - pyswarms.single.local_best - INFO - Optimize for 500 iters with {'c1': 0.1, 'c2': 0.3, 'w': 0.9, 'k': 5, 'p': 2}
2021-01-26 05:43:06,593 - pyswarms.single.local_best - INFO - Optimization finished | best cost: 644.8749475079119, best pos: [1.82583410e+00 6.47330348e-01 8.70470098e-01 8.04453254e+01
 1.12474168e+02 3.89902424e-01 2.11732096e-06 6.90208399e-07
 2.67579844e-06]
2021-01-26 05:43:06,647 - pyswarms.single.local_best - INFO - Optimize for 500 iters with {'c1': 0.1, 'c2': 0.3, 'w': 0.9, 'k': 5, 'p': 2}
2021-01-26 05:43:40,206 - pyswarms.single.local_best - INFO - Optimization finished | best cost: 662.4783917989454, best pos: [1.93755143e+00 8.91532874e-01 1.11529557e+00 7.92027165e+01
 1.16177242e+02 2.61103232e-01 2.31427662e-06 1.40577260e-06
 2.82466444e-06]
2021-01-26 05:43:40,248 - pyswarms.single.local_best - INFO - Optimize for 500 iters with {'c1': 0.1, 'c2': 0.3, 'w': 0.9, 'k': 5, 'p': 2}
2021-01-26 05:44:15,594 - pyswarms.single.local_best - INFO - Optimization finished | best cost: 685.2209669167938, best pos: [1.56475936e+00 3.39970344e-01 6.51513522e-01 8.10915509e+01
 1.09005858e+02 6.75769204e-01 2.03822708e-06 6.07728982e-07
 2.58424339e-06]
2021-01-26 05:44:15,641 - pyswarms.single.local_best - INFO - Optimize for 500 iters with {'c1': 0.1, 'c2': 0.3, 'w': 0.9, 'k': 5, 'p': 2}
2021-01-26 05:44:50,075 - pyswarms.single.local_best - INFO - Optimization finished | best cost: 652.7328692920336, best pos: [1.98159890e+00 6.79985637e-01 8.76749976e-01 7.93300863e+01
 1.19429719e+02 4.04847530e-01 1.99537601e-06 1.55403960e-06
 1.56726554e-06]
2021-01-26 05:44:50,124 - pyswarms.single.local_best - INFO - Optimize for 500 iters with {'c1': 0.1, 'c2': 0.3, 'w': 0.9, 'k': 5, 'p': 2}
2021-01-26 05:45:25,080 - pyswarms.single.local_best - INFO - Optimization finished | best cost: 659.7365444782749, best pos: [1.76872533e+00 6.10857486e-01 8.73374025e-01 8.28928237e+01
 1.14754537e+02 4.06804254e-01 2.01127431e-06 2.41328929e-06
 1.24717725e-06]
2021-01-26 05:45:25,129 - pyswarms.single.local_best - INFO - Optimize for 500 iters with {'c1': 0.1, 'c2': 0.3, 'w': 0.9, 'k': 5, 'p': 2}
2021-01-26 05:46:00,565 - pyswarms.single.local_best - INFO - Optimization finished | best cost: 681.4470164879717, best pos: [1.51300295e+00 3.53443698e-01 9.44023307e-01 9.21756071e+01
 1.05724185e+02 3.39737863e-01 8.07853956e-07 2.82283241e-06
 2.14874898e-06]
2021-01-26 05:46:00,614 - pyswarms.single.local_best - INFO - Optimize for 500 iters with {'c1': 0.1, 'c2': 0.3, 'w': 0.9, 'k': 5, 'p': 2}
2021-01-26 05:46:35,478 - pyswarms.single.local_best - INFO - Optimization finished | best cost: 634.2300480794404, best pos: [1.38122335e+00 6.19334485e-01 9.02785056e-01 8.63830229e+01
 1.10442075e+02 3.76234225e-01 1.95890815e-06 3.16239976e-06
 2.83523564e-06]
2021-01-26 05:46:35,522 - pyswarms.single.local_best - INFO - Optimize for 500 iters with {'c1': 0.1, 'c2': 0.3, 'w': 0.9, 'k': 5, 'p': 2}
2021-01-26 05:47:10,354 - pyswarms.single.local_best - INFO - Optimization finished | best cost: 682.2718044481992, best pos: [1.85091212e+00 4.90128875e-01 6.19791482e-01 7.78413903e+01
 1.14763910e+02 6.27828188e-01 1.89909832e-06 2.22870742e-06
 9.60495150e-07]
2021-01-26 05:47:10,402 - pyswarms.single.local_best - INFO - Optimize for 500 iters with {'c1': 0.1, 'c2': 0.3, 'w': 0.9, 'k': 5, 'p': 2}
2021-01-26 05:47:46,200 - pyswarms.single.local_best - INFO - Optimization finished | best cost: 668.4157594100009, best pos: [1.96208438e+00 6.35779850e-01 7.40613760e-01 7.71482990e+01
 1.15212350e+02 4.85506141e-01 2.50360596e-06 1.60344084e-06
 1.31416655e-06]
2021-01-26 05:47:46,246 - pyswarms.single.local_best - INFO - Optimize for 500 iters with {'c1': 0.1, 'c2': 0.3, 'w': 0.9, 'k': 5, 'p': 2}
2021-01-26 05:48:20,927 - pyswarms.single.local_best - INFO - Optimization finished | best cost: 671.21178031069, best pos: [1.52358534e+00 5.60899840e-01 7.93868105e-01 8.39054245e+01
 1.15918253e+02 4.72892184e-01 5.77863770e-07 3.22128364e-06
 1.55790842e-06]
2021-01-26 05:48:20,977 - pyswarms.single.local_best - INFO - Optimize for 500 iters with {'c1': 0.1, 'c2': 0.3, 'w': 0.9, 'k': 5, 'p': 2}
2021-01-26 05:48:54,302 - pyswarms.single.local_best - INFO - Optimization finished | best cost: 701.2849680535685, best pos: [1.92336416e+00 6.71025041e-01 9.89452362e-01 8.47490250e+01
 1.04820660e+02 2.89545632e-01 1.50376440e-06 2.94495811e-06
 1.44234017e-06]
2021-01-26 05:48:54,350 - pyswarms.single.local_best - INFO - Optimize for 500 iters with {'c1': 0.1, 'c2': 0.3, 'w': 0.9, 'k': 5, 'p': 2}
2021-01-26 05:49:28,458 - pyswarms.single.local_best - INFO - Optimization finished | best cost: 702.6207576348303, best pos: [1.96363558e+00 7.56688234e-01 1.00347508e+00 8.04706571e+01
 1.15504682e+02 3.19057814e-01 1.43550011e-06 6.84984282e-07
 2.46511160e-06]
2021-01-26 05:49:28,501 - pyswarms.single.local_best - INFO - Optimize for 500 iters with {'c1': 0.1, 'c2': 0.3, 'w': 0.9, 'k': 5, 'p': 2}
2021-01-26 05:50:03,145 - pyswarms.single.local_best - INFO - Optimization finished | best cost: 645.3049841826862, best pos: [1.71762483e+00 5.47624212e-01 7.43566889e-01 7.90493059e+01
 1.14741310e+02 5.22068267e-01 5.25607872e-07 1.98219088e-06
 2.40337877e-06]
2021-01-26 05:50:03,200 - pyswarms.single.local_best - INFO - Optimize for 500 iters with {'c1': 0.1, 'c2': 0.3, 'w': 0.9, 'k': 5, 'p': 2}
2021-01-26 05:50:38,124 - pyswarms.single.local_best - INFO - Optimization finished | best cost: 640.266200704883, best pos: [1.64806414e+00 7.17883167e-01 1.02374405e+00 8.40453416e+01
 1.12570388e+02 3.06668457e-01 3.17203616e-07 3.15543210e-06
 3.16525989e-06]
2021-01-26 05:50:38,174 - pyswarms.single.local_best - INFO - Optimize for 500 iters with {'c1': 0.1, 'c2': 0.3, 'w': 0.9, 'k': 5, 'p': 2}
2021-01-26 05:51:13,091 - pyswarms.single.local_best - INFO - Optimization finished | best cost: 677.8635580518327, best pos: [1.98611163e+00 6.31449467e-01 8.55729825e-01 8.06404573e+01
 1.15551780e+02 4.20550612e-01 6.27478095e-07 8.59310212e-07
 1.57627633e-06]
2021-01-26 05:51:13,143 - pyswarms.single.local_best - INFO - Optimize for 500 iters with {'c1': 0.1, 'c2': 0.3, 'w': 0.9, 'k': 5, 'p': 2}
2021-01-26 05:51:46,342 - pyswarms.single.local_best - INFO - Optimization finished | best cost: 678.5101597906857, best pos: [1.94172970e+00 1.05166337e+00 1.19110353e+00 8.08314328e+01
 1.17755626e+02 2.02355465e-01 1.89971046e-06 2.47321692e-07
 2.95173055e-06]
2021-01-26 05:51:46,392 - pyswarms.single.local_best - INFO - Optimize for 500 iters with {'c1': 0.1, 'c2': 0.3, 'w': 0.9, 'k': 5, 'p': 2}
2021-01-26 05:52:21,764 - pyswarms.single.local_best - INFO - Optimization finished | best cost: 664.4781482767492, best pos: [1.37650813e+00 4.96188028e-01 7.42443568e-01 8.45397673e+01
 1.13326116e+02 5.31266941e-01 4.04209787e-07 6.08819048e-07
 3.12902212e-06]
2021-01-26 05:52:21,815 - pyswarms.single.local_best - INFO - Optimize for 500 iters with {'c1': 0.1, 'c2': 0.3, 'w': 0.9, 'k': 5, 'p': 2}
2021-01-26 05:52:55,984 - pyswarms.single.local_best - INFO - Optimization finished | best cost: 627.474402308189, best pos: [1.72063323e+00 5.71880827e-01 7.41623851e-01 8.00965701e+01
 1.19133293e+02 5.32134722e-01 9.92829111e-07 1.68444815e-06
 1.12042598e-06]
2021-01-26 05:52:56,032 - pyswarms.single.local_best - INFO - Optimize for 500 iters with {'c1': 0.1, 'c2': 0.3, 'w': 0.9, 'k': 5, 'p': 2}
2021-01-26 05:53:29,403 - pyswarms.single.local_best - INFO - Optimization finished | best cost: 669.5560120793392, best pos: [1.98076522e+00 7.49744508e-01 8.89671809e-01 7.73785090e+01
 1.13566374e+02 3.76136352e-01 1.97939640e-06 1.81674028e-06
 1.81424640e-06]
2021-01-26 05:53:29,451 - pyswarms.single.local_best - INFO - Optimize for 500 iters with {'c1': 0.1, 'c2': 0.3, 'w': 0.9, 'k': 5, 'p': 2}
2021-01-26 05:54:03,556 - pyswarms.single.local_best - INFO - Optimization finished | best cost: 744.3788488946351, best pos: [1.96152275e+00 1.03583602e+00 1.16627894e+00 7.97519228e+01
 1.14962723e+02 2.15110936e-01 1.62109887e-06 1.82911784e-06
 2.39995331e-06]
2021-01-26 05:54:03,606 - pyswarms.single.local_best - INFO - Optimize for 500 iters with {'c1': 0.1, 'c2': 0.3, 'w': 0.9, 'k': 5, 'p': 2}
2021-01-26 05:54:37,071 - pyswarms.single.local_best - INFO - Optimization finished | best cost: 698.2771416318812, best pos: [1.92956785e+00 8.63581014e-01 1.06886550e+00 7.98740989e+01
 1.23539748e+02 2.87473954e-01 3.14692593e-06 9.63184880e-07
 2.35119491e-06]
2021-01-26 05:54:37,125 - pyswarms.single.local_best - INFO - Optimize for 500 iters with {'c1': 0.1, 'c2': 0.3, 'w': 0.9, 'k': 5, 'p': 2}
2021-01-26 05:55:12,732 - pyswarms.single.local_best - INFO - Optimization finished | best cost: 660.6057467071229, best pos: [1.92506514e+00 5.72862653e-01 7.59136799e-01 7.67842242e+01
 1.10089250e+02 4.87085907e-01 4.12271083e-07 2.46509112e-06
 2.93421109e-06]
2021-01-26 05:55:12,781 - pyswarms.single.local_best - INFO - Optimize for 500 iters with {'c1': 0.1, 'c2': 0.3, 'w': 0.9, 'k': 5, 'p': 2}
2021-01-26 05:55:47,464 - pyswarms.single.local_best - INFO - Optimization finished | best cost: 661.2445801589712, best pos: [1.85938069e+00 5.17161276e-01 7.67749970e-01 8.11105920e+01
 1.06887738e+02 4.73253794e-01 2.03455947e-06 1.54578951e-06
 1.16564202e-06]
2021-01-26 05:55:47,513 - pyswarms.single.local_best - INFO - Optimize for 500 iters with {'c1': 0.1, 'c2': 0.3, 'w': 0.9, 'k': 5, 'p': 2}
2021-01-26 05:56:23,746 - pyswarms.single.local_best - INFO - Optimization finished | best cost: 640.0550356101519, best pos: [1.69276813e+00 5.76959915e-01 9.19326030e-01 8.36872962e+01
 1.06723152e+02 3.53608067e-01 2.83510764e-06 1.60643554e-06
 2.71407758e-06]
2021-01-26 05:56:23,786 - pyswarms.single.local_best - INFO - Optimize for 500 iters with {'c1': 0.1, 'c2': 0.3, 'w': 0.9, 'k': 5, 'p': 2}
2021-01-26 05:56:58,031 - pyswarms.single.local_best - INFO - Optimization finished | best cost: 641.7325801939442, best pos: [1.95961493e+00 6.71786811e-01 9.31126127e-01 8.23411873e+01
 1.17358917e+02 3.73004657e-01 5.91464294e-07 1.90383205e-06
 1.26827277e-06]
2021-01-26 05:56:58,081 - pyswarms.single.local_best - INFO - Optimize for 500 iters with {'c1': 0.1, 'c2': 0.3, 'w': 0.9, 'k': 5, 'p': 2}
2021-01-26 05:57:31,840 - pyswarms.single.local_best - INFO - Optimization finished | best cost: 598.3783219337412, best pos: [1.94329389e+00 8.09196180e-01 1.12057689e+00 8.30624839e+01
 1.13181792e+02 2.55991350e-01 1.91132507e-06 2.56420504e-06
 1.94585317e-06]
2021-01-26 05:57:31,889 - pyswarms.single.local_best - INFO - Optimize for 500 iters with {'c1': 0.1, 'c2': 0.3, 'w': 0.9, 'k': 5, 'p': 2}
2021-01-26 05:58:05,357 - pyswarms.single.local_best - INFO - Optimization finished | best cost: 682.6496981585966, best pos: [1.93524772e+00 8.65044885e-01 1.18892476e+00 8.45798355e+01
 1.09324816e+02 2.04886254e-01 1.55077852e-06 1.60680729e-06
 3.21245431e-06]
2021-01-26 05:58:05,409 - pyswarms.single.local_best - INFO - Optimize for 500 iters with {'c1': 0.1, 'c2': 0.3, 'w': 0.9, 'k': 5, 'p': 2}
2021-01-26 05:58:40,097 - pyswarms.single.local_best - INFO - Optimization finished | best cost: 681.4874158760998, best pos: [1.98987118e+00 5.91609415e-01 8.59580185e-01 8.20313045e+01
 1.13338440e+02 4.16297325e-01 4.79345627e-07 9.81723042e-07
 1.40431217e-06]
2021-01-26 05:58:40,148 - pyswarms.single.local_best - INFO - Optimize for 500 iters with {'c1': 0.1, 'c2': 0.3, 'w': 0.9, 'k': 5, 'p': 2}
2021-01-26 05:59:13,752 - pyswarms.single.local_best - INFO - Optimization finished | best cost: 668.3922524259106, best pos: [1.47453674e+00 5.47605365e-01 8.13722326e-01 8.39409306e+01
 1.06922444e+02 4.29257377e-01 2.10454800e-06 1.68446438e-06
 2.95616665e-06]
2021-01-26 05:59:13,803 - pyswarms.single.local_best - INFO - Optimize for 500 iters with {'c1': 0.1, 'c2': 0.3, 'w': 0.9, 'k': 5, 'p': 2}
2021-01-26 05:59:48,332 - pyswarms.single.local_best - INFO - Optimization finished | best cost: 665.3364610808283, best pos: [1.87467293e+00 7.83799484e-01 1.00194773e+00 8.07640932e+01
 1.14478830e+02 3.03680889e-01 1.48662009e-06 1.33898475e-06
 2.86645661e-06]
2021-01-26 05:59:48,382 - pyswarms.single.local_best - INFO - Optimize for 500 iters with {'c1': 0.1, 'c2': 0.3, 'w': 0.9, 'k': 5, 'p': 2}
2021-01-26 06:00:25,637 - pyswarms.single.local_best - INFO - Optimization finished | best cost: 738.7457234708329, best pos: [1.99480536e+00 8.64754554e-01 1.06432833e+00 8.10653354e+01
 1.10951010e+02 2.60687027e-01 1.37401263e-06 1.64881708e-06
 2.13450731e-06]
2021-01-26 06:00:25,682 - pyswarms.single.local_best - INFO - Optimize for 500 iters with {'c1': 0.1, 'c2': 0.3, 'w': 0.9, 'k': 5, 'p': 2}
2021-01-26 06:01:07,204 - pyswarms.single.local_best - INFO - Optimization finished | best cost: 660.4095924675256, best pos: [1.70739083e+00 5.91951337e-01 9.49949498e-01 8.47712852e+01
 1.07405436e+02 3.36596958e-01 1.20677583e-06 2.00183167e-06
 2.65169684e-06]
2021-01-26 06:01:07,254 - pyswarms.single.local_best - INFO - Optimize for 500 iters with {'c1': 0.1, 'c2': 0.3, 'w': 0.9, 'k': 5, 'p': 2}
2021-01-26 06:01:50,468 - pyswarms.single.local_best - INFO - Optimization finished | best cost: 619.6675758833576, best pos: [1.79035688e+00 4.86159435e-01 8.73748639e-01 8.42613386e+01
 1.05049497e+02 3.86561916e-01 9.70266050e-07 1.32287157e-06
 2.12897577e-06]
2021-01-26 06:01:50,509 - pyswarms.single.local_best - INFO - Optimize for 500 iters with {'c1': 0.1, 'c2': 0.3, 'w': 0.9, 'k': 5, 'p': 2}
2021-01-26 06:02:32,103 - pyswarms.single.local_best - INFO - Optimization finished | best cost: 749.7673668518328, best pos: [1.81313366e+00 9.03260078e-01 1.24371119e+00 8.80587070e+01
 1.14588298e+02 1.97161965e-01 2.14359540e-06 2.48814149e-06
 2.51636315e-06]
2021-01-26 06:02:32,147 - pyswarms.single.local_best - INFO - Optimize for 500 iters with {'c1': 0.1, 'c2': 0.3, 'w': 0.9, 'k': 5, 'p': 2}
2021-01-26 06:03:12,436 - pyswarms.single.local_best - INFO - Optimization finished | best cost: 689.2375304065243, best pos: [1.93980776e+00 9.62222390e-01 1.39930797e+00 8.60442348e+01
 1.13677423e+02 1.62076500e-01 8.15413880e-07 1.86220756e-06
 3.24596307e-06]
2021-01-26 06:03:12,491 - pyswarms.single.local_best - INFO - Optimize for 500 iters with {'c1': 0.1, 'c2': 0.3, 'w': 0.9, 'k': 5, 'p': 2}
2021-01-26 06:03:56,544 - pyswarms.single.local_best - INFO - Optimization finished | best cost: 667.3895789863031, best pos: [1.61989907e+00 4.90013693e-01 8.81770140e-01 8.62482956e+01
 1.05179155e+02 3.83516287e-01 2.20087639e-06 2.15857991e-06
 1.66269241e-06]
2021-01-26 06:03:56,586 - pyswarms.single.local_best - INFO - Optimize for 500 iters with {'c1': 0.1, 'c2': 0.3, 'w': 0.9, 'k': 5, 'p': 2}
2021-01-26 06:04:38,228 - pyswarms.single.local_best - INFO - Optimization finished | best cost: 655.8460929552275, best pos: [1.79012294e+00 4.82873409e-01 6.39801194e-01 7.97625176e+01
 1.15050134e+02 6.34885271e-01 5.96679158e-07 1.95249712e-06
 4.58913339e-07]
2021-01-26 06:04:38,275 - pyswarms.single.local_best - INFO - Optimize for 500 iters with {'c1': 0.1, 'c2': 0.3, 'w': 0.9, 'k': 5, 'p': 2}
2021-01-26 06:05:20,809 - pyswarms.single.local_best - INFO - Optimization finished | best cost: 682.6963701668734, best pos: [1.70649761e+00 7.97848032e-01 1.11092672e+00 8.68785167e+01
 1.14305720e+02 2.48003926e-01 1.04971139e-06 3.21731665e-06
 3.07063056e-06]
2021-01-26 06:05:20,847 - pyswarms.single.local_best - INFO - Optimize for 500 iters with {'c1': 0.1, 'c2': 0.3, 'w': 0.9, 'k': 5, 'p': 2}
2021-01-26 06:06:02,213 - pyswarms.single.local_best - INFO - Optimization finished | best cost: 758.6335332389459, best pos: [1.85828066e+00 8.18467423e-01 1.14434646e+00 8.53966043e+01
 1.15799029e+02 2.44736582e-01 1.05250106e-06 1.77415729e-06
 2.74026009e-06]
2021-01-26 06:06:02,263 - pyswarms.single.local_best - INFO - Optimize for 500 iters with {'c1': 0.1, 'c2': 0.3, 'w': 0.9, 'k': 5, 'p': 2}
2021-01-26 06:06:43,533 - pyswarms.single.local_best - INFO - Optimization finished | best cost: 711.3453276853384, best pos: [1.99229348e+00 6.96852799e-01 9.05706888e-01 7.71702988e+01
 1.28844514e+02 4.26406113e-01 6.08743647e-07 1.74188606e-06
 2.29284752e-06]
2021-01-26 06:06:43,574 - pyswarms.single.local_best - INFO - Optimize for 500 iters with {'c1': 0.1, 'c2': 0.3, 'w': 0.9, 'k': 5, 'p': 2}
2021-01-26 06:07:25,050 - pyswarms.single.local_best - INFO - Optimization finished | best cost: 684.6921513481057, best pos: [1.70337485e+00 8.49807231e-01 9.40242378e-01 7.83750582e+01
 1.12023187e+02 3.24049081e-01 1.32752325e-06 2.70627221e-06
 2.65806876e-06]
2021-01-26 06:07:25,093 - pyswarms.single.local_best - INFO - Optimize for 500 iters with {'c1': 0.1, 'c2': 0.3, 'w': 0.9, 'k': 5, 'p': 2}
2021-01-26 06:08:08,793 - pyswarms.single.local_best - INFO - Optimization finished | best cost: 656.3870656134594, best pos: [1.94302596e+00 6.42255957e-01 8.51645596e-01 7.96222957e+01
 1.17371366e+02 4.28132854e-01 2.47460563e-06 1.41239380e-06
 1.31929148e-06]
2021-01-26 06:08:08,839 - pyswarms.single.local_best - INFO - Optimize for 500 iters with {'c1': 0.1, 'c2': 0.3, 'w': 0.9, 'k': 5, 'p': 2}
2021-01-26 06:08:50,505 - pyswarms.single.local_best - INFO - Optimization finished | best cost: 662.0314631797426, best pos: [1.91929662e+00 6.23878290e-01 7.91492154e-01 7.91964196e+01
 1.19783320e+02 4.68490378e-01 1.10323726e-06 1.69750350e-06
 1.34446671e-06]
2021-01-26 06:08:50,549 - pyswarms.single.local_best - INFO - Optimize for 500 iters with {'c1': 0.1, 'c2': 0.3, 'w': 0.9, 'k': 5, 'p': 2}
2021-01-26 06:09:33,621 - pyswarms.single.local_best - INFO - Optimization finished | best cost: 674.2629664137861, best pos: [1.98662084e+00 7.58572580e-01 9.84985405e-01 7.91361115e+01
 1.19788373e+02 3.35947454e-01 6.36098894e-07 1.54231573e-06
 2.73597292e-06]
2021-01-26 06:09:33,659 - pyswarms.single.local_best - INFO - Optimize for 500 iters with {'c1': 0.1, 'c2': 0.3, 'w': 0.9, 'k': 5, 'p': 2}
2021-01-26 06:10:14,153 - pyswarms.single.local_best - INFO - Optimization finished | best cost: 720.2095567876637, best pos: [1.19210221e+00 5.69118929e-01 8.02095790e-01 8.89022287e+01
 1.05832619e+02 4.18223618e-01 2.62368174e-06 3.12938627e-06
 3.24339602e-06]
2021-01-26 06:10:14,209 - pyswarms.single.local_best - INFO - Optimize for 500 iters with {'c1': 0.1, 'c2': 0.3, 'w': 0.9, 'k': 5, 'p': 2}
2021-01-26 06:10:54,192 - pyswarms.single.local_best - INFO - Optimization finished | best cost: 664.7010958551101, best pos: [1.60307829e+00 6.37118201e-01 8.31382597e-01 8.16288659e+01
 1.10221501e+02 4.00865578e-01 2.00158633e-06 2.48829838e-06
 2.88016746e-06]
2021-01-26 06:10:54,248 - pyswarms.single.local_best - INFO - Optimize for 500 iters with {'c1': 0.1, 'c2': 0.3, 'w': 0.9, 'k': 5, 'p': 2}
2021-01-26 06:11:37,050 - pyswarms.single.local_best - INFO - Optimization finished | best cost: 736.1511944640449, best pos: [1.83261793e+00 8.84876026e-01 9.76513925e-01 8.14783464e+01
 1.26138662e+02 2.99763327e-01 1.45242570e-06 1.84413808e-06
 1.73190684e-06]
2021-01-26 06:11:37,100 - pyswarms.single.local_best - INFO - Optimize for 500 iters with {'c1': 0.1, 'c2': 0.3, 'w': 0.9, 'k': 5, 'p': 2}
2021-01-26 06:12:18,930 - pyswarms.single.local_best - INFO - Optimization finished | best cost: 668.4360995867113, best pos: [1.79427611e+00 5.14738989e-01 7.27629564e-01 7.85802452e+01
 1.11783955e+02 5.29863748e-01 1.60294667e-06 1.84378720e-06
 2.41967711e-06]
2021-01-26 06:12:18,975 - pyswarms.single.local_best - INFO - Optimize for 500 iters with {'c1': 0.1, 'c2': 0.3, 'w': 0.9, 'k': 5, 'p': 2}
2021-01-26 06:13:01,065 - pyswarms.single.local_best - INFO - Optimization finished | best cost: 622.1077490102925, best pos: [1.98737033e+00 5.50351286e-01 7.38263093e-01 7.91690290e+01
 1.14962673e+02 5.24025163e-01 2.34267324e-06 6.94699839e-07
 1.01318616e-06]
2021-01-26 06:13:01,112 - pyswarms.single.local_best - INFO - Optimize for 500 iters with {'c1': 0.1, 'c2': 0.3, 'w': 0.9, 'k': 5, 'p': 2}
2021-01-26 06:13:44,288 - pyswarms.single.local_best - INFO - Optimization finished | best cost: 690.4012032977748, best pos: [1.64963672e+00 6.87661426e-01 9.19312404e-01 8.24372045e+01
 1.16657101e+02 3.68737577e-01 2.24006275e-06 2.08098462e-06
 2.41534945e-06]
2021-01-26 06:13:44,337 - pyswarms.single.local_best - INFO - Optimize for 500 iters with {'c1': 0.1, 'c2': 0.3, 'w': 0.9, 'k': 5, 'p': 2}
2021-01-26 06:14:26,601 - pyswarms.single.local_best - INFO - Optimization finished | best cost: 681.8874212581424, best pos: [1.13616367e+00 4.11000062e-01 7.26980071e-01 8.82065258e+01
 1.06221534e+02 5.24723198e-01 2.73480368e-06 2.67032415e-06
 3.23106771e-06]
2021-01-26 06:14:26,653 - pyswarms.single.local_best - INFO - Optimize for 500 iters with {'c1': 0.1, 'c2': 0.3, 'w': 0.9, 'k': 5, 'p': 2}
2021-01-26 06:15:09,558 - pyswarms.single.local_best - INFO - Optimization finished | best cost: 683.7893531403322, best pos: [1.72190150e+00 6.70742867e-01 1.03130121e+00 8.77115189e+01
 1.11968827e+02 2.91363092e-01 1.21546224e-06 1.85477007e-06
 2.16906164e-06]
2021-01-26 06:15:09,600 - pyswarms.single.local_best - INFO - Optimize for 500 iters with {'c1': 0.1, 'c2': 0.3, 'w': 0.9, 'k': 5, 'p': 2}
2021-01-26 06:15:50,505 - pyswarms.single.local_best - INFO - Optimization finished | best cost: 667.6984514884217, best pos: [1.86100027e+00 6.06234056e-01 7.48278744e-01 7.96698158e+01
 1.15180938e+02 4.83677552e-01 8.46099765e-07 2.05211272e-06
 1.22012621e-06]
2021-01-26 06:15:50,549 - pyswarms.single.local_best - INFO - Optimize for 500 iters with {'c1': 0.1, 'c2': 0.3, 'w': 0.9, 'k': 5, 'p': 2}
2021-01-26 06:16:33,006 - pyswarms.single.local_best - INFO - Optimization finished | best cost: 674.4441467091509, best pos: [1.89455122e+00 7.08405316e-01 9.50865562e-01 8.08050573e+01
 1.12530403e+02 3.40655621e-01 1.75399223e-06 2.07422301e-06
 2.08451212e-06]
2021-01-26 06:16:33,051 - pyswarms.single.local_best - INFO - Optimize for 500 iters with {'c1': 0.1, 'c2': 0.3, 'w': 0.9, 'k': 5, 'p': 2}
2021-01-26 06:17:13,108 - pyswarms.single.local_best - INFO - Optimization finished | best cost: 665.634765154721, best pos: [1.97515124e+00 7.05523360e-01 9.52961253e-01 8.08652956e+01
 1.08766989e+02 3.28398375e-01 9.79957477e-07 6.74683290e-07
 2.38925745e-06]
2021-01-26 06:17:13,166 - pyswarms.single.local_best - INFO - Optimize for 500 iters with {'c1': 0.1, 'c2': 0.3, 'w': 0.9, 'k': 5, 'p': 2}
2021-01-26 06:17:54,836 - pyswarms.single.local_best - INFO - Optimization finished | best cost: 722.6865487252844, best pos: [1.50529454e+00 5.67565774e-01 6.91859838e-01 7.90071841e+01
 1.23626886e+02 5.91014970e-01 1.66421262e-06 1.88611065e-06
 1.55301769e-06]
2021-01-26 06:17:54,894 - pyswarms.single.local_best - INFO - Optimize for 500 iters with {'c1': 0.1, 'c2': 0.3, 'w': 0.9, 'k': 5, 'p': 2}
2021-01-26 06:18:36,207 - pyswarms.single.local_best - INFO - Optimization finished | best cost: 659.8408544977528, best pos: [1.77433572e+00 6.62734868e-01 1.03097517e+00 8.64487611e+01
 1.08859902e+02 2.87339780e-01 2.05849649e-06 2.75766741e-06
 1.81370370e-06]
2021-01-26 06:18:36,256 - pyswarms.single.local_best - INFO - Optimize for 500 iters with {'c1': 0.1, 'c2': 0.3, 'w': 0.9, 'k': 5, 'p': 2}
2021-01-26 06:19:18,949 - pyswarms.single.local_best - INFO - Optimization finished | best cost: 668.6730763669093, best pos: [1.85377206e+00 7.53509543e-01 9.72296359e-01 8.05264245e+01
 1.18936656e+02 3.33112617e-01 1.71737589e-07 1.58390585e-06
 3.11417529e-06]
2021-01-26 06:19:18,991 - pyswarms.single.local_best - INFO - Optimize for 500 iters with {'c1': 0.1, 'c2': 0.3, 'w': 0.9, 'k': 5, 'p': 2}
2021-01-26 06:19:57,894 - pyswarms.single.local_best - INFO - Optimization finished | best cost: 673.7860741290111, best pos: [1.78598379e+00 7.17632691e-01 1.04492230e+00 8.44643351e+01
 1.11940479e+02 2.88127421e-01 2.34061863e-06 2.45389643e-08
 2.97764478e-06]
2021-01-26 06:19:57,934 - pyswarms.single.local_best - INFO - Optimize for 500 iters with {'c1': 0.1, 'c2': 0.3, 'w': 0.9, 'k': 5, 'p': 2}
2021-01-26 06:20:40,712 - pyswarms.single.local_best - INFO - Optimization finished | best cost: 698.9539121355158, best pos: [1.66348059e+00 7.17276651e-01 1.09688317e+00 8.88326989e+01
 1.10812281e+02 2.67271592e-01 1.47616480e-06 1.32198992e-06
 2.27782238e-06]
2021-01-26 06:20:40,753 - pyswarms.single.local_best - INFO - Optimize for 500 iters with {'c1': 0.1, 'c2': 0.3, 'w': 0.9, 'k': 5, 'p': 2}
2021-01-26 06:21:23,221 - pyswarms.single.local_best - INFO - Optimization finished | best cost: 697.2726806268079, best pos: [1.99729445e+00 8.66196248e-01 1.34588175e+00 8.69962470e+01
 1.13126124e+02 1.78294767e-01 1.24375726e-06 1.56781975e-06
 2.57368076e-06]
2021-01-26 06:21:23,266 - pyswarms.single.local_best - INFO - Optimize for 500 iters with {'c1': 0.1, 'c2': 0.3, 'w': 0.9, 'k': 5, 'p': 2}
2021-01-26 06:22:06,816 - pyswarms.single.local_best - INFO - Optimization finished | best cost: 619.8322455419483, best pos: [1.81240979e+00 5.14921136e-01 7.96899585e-01 8.33269412e+01
 1.05788755e+02 4.35899477e-01 1.52596724e-06 2.38329337e-06
 7.68125246e-07]
2021-01-26 06:22:06,864 - pyswarms.single.local_best - INFO - Optimize for 500 iters with {'c1': 0.1, 'c2': 0.3, 'w': 0.9, 'k': 5, 'p': 2}
2021-01-26 06:22:46,369 - pyswarms.single.local_best - INFO - Optimization finished | best cost: 682.452619444947, best pos: [1.92570540e+00 9.48267563e-01 1.32685906e+00 8.42027800e+01
 1.11269899e+02 1.74620990e-01 2.36380698e-06 2.13047028e-06
 3.14162877e-06]
2021-01-26 06:22:46,416 - pyswarms.single.local_best - INFO - Optimize for 500 iters with {'c1': 0.1, 'c2': 0.3, 'w': 0.9, 'k': 5, 'p': 2}
2021-01-26 06:23:21,326 - pyswarms.single.local_best - INFO - Optimization finished | best cost: 672.5846384337913, best pos: [1.36205878e+00 5.69526684e-01 7.57222852e-01 8.23145741e+01
 1.10894252e+02 4.79159301e-01 3.03239417e-06 2.18450673e-06
 3.15017099e-06]
2021-01-26 06:23:21,375 - pyswarms.single.local_best - INFO - Optimize for 500 iters with {'c1': 0.1, 'c2': 0.3, 'w': 0.9, 'k': 5, 'p': 2}
2021-01-26 06:23:55,684 - pyswarms.single.local_best - INFO - Optimization finished | best cost: 710.9153093200481, best pos: [1.66294045e+00 1.06535331e+00 1.16170565e+00 8.10061540e+01
 1.08956403e+02 2.08594272e-01 1.65730921e-06 2.87727201e-06
 3.15448115e-06]
2021-01-26 06:23:55,726 - pyswarms.single.local_best - INFO - Optimize for 500 iters with {'c1': 0.1, 'c2': 0.3, 'w': 0.9, 'k': 5, 'p': 2}
2021-01-26 06:24:30,719 - pyswarms.single.local_best - INFO - Optimization finished | best cost: 606.4659196889661, best pos: [1.92365468e+00 6.60654823e-01 9.90464846e-01 8.14195121e+01
 1.12809597e+02 3.40017823e-01 1.67197270e-06 1.17314787e-06
 2.51891133e-06]
2021-01-26 06:24:30,768 - pyswarms.single.local_best - INFO - Optimize for 500 iters with {'c1': 0.1, 'c2': 0.3, 'w': 0.9, 'k': 5, 'p': 2}
2021-01-26 06:25:04,426 - pyswarms.single.local_best - INFO - Optimization finished | best cost: 707.8270167428005, best pos: [1.95639986e+00 7.47629751e-01 8.83904841e-01 7.95365757e+01
 1.11779563e+02 3.72504020e-01 1.84764992e-06 1.61257828e-06
 1.08066403e-06]
2021-01-26 06:25:04,475 - pyswarms.single.local_best - INFO - Optimize for 500 iters with {'c1': 0.1, 'c2': 0.3, 'w': 0.9, 'k': 5, 'p': 2}
2021-01-26 06:25:38,050 - pyswarms.single.local_best - INFO - Optimization finished | best cost: 657.5436829885525, best pos: [1.87826660e+00 6.05383448e-01 8.66326038e-01 7.92185776e+01
 1.12957094e+02 4.09523235e-01 1.04036729e-06 2.08332034e-06
 3.14660320e-06]
2021-01-26 06:25:38,093 - pyswarms.single.local_best - INFO - Optimize for 500 iters with {'c1': 0.1, 'c2': 0.3, 'w': 0.9, 'k': 5, 'p': 2}
2021-01-26 06:26:12,242 - pyswarms.single.local_best - INFO - Optimization finished | best cost: 603.8046658564103, best pos: [1.82566832e+00 6.34680465e-01 8.25370328e-01 7.91206173e+01
 1.14595474e+02 4.31674734e-01 1.84685197e-06 1.33238990e-06
 2.42801428e-06]
2021-01-28 15:04:17,292 - pyswarms.single.local_best - INFO - Optimize for 500 iters with {'c1': 0.1, 'c2': 0.3, 'w': 0.9, 'k': 5, 'p': 2}
2021-01-28 15:04:44,093 - pyswarms.single.local_best - INFO - Optimization finished | best cost: 915.6848153594281, best pos: [9.80309750e-01 1.95426959e+00 1.40672635e+02 3.69544768e-01
 7.96479534e-06 2.56042086e-06 8.56428153e-06]
2021-01-28 15:04:44,123 - pyswarms.single.local_best - INFO - Optimize for 500 iters with {'c1': 0.1, 'c2': 0.3, 'w': 0.9, 'k': 5, 'p': 2}
2021-01-28 15:05:12,566 - pyswarms.single.local_best - INFO - Optimization finished | best cost: 974.9371959465176, best pos: [7.57938587e-01 1.17837623e+00 1.37691272e+02 5.30053129e-01
 1.07095462e-05 9.76963487e-06 1.08939257e-05]
2021-01-28 15:05:12,596 - pyswarms.single.local_best - INFO - Optimize for 500 iters with {'c1': 0.1, 'c2': 0.3, 'w': 0.9, 'k': 5, 'p': 2}
2021-01-28 15:05:40,011 - pyswarms.single.local_best - INFO - Optimization finished | best cost: 955.4744775411548, best pos: [1.13458437e+00 1.56360351e+00 1.37261223e+02 2.60890092e-01
 8.28995252e-06 9.81001794e-06 1.02005374e-05]
2021-01-28 15:05:40,042 - pyswarms.single.local_best - INFO - Optimize for 500 iters with {'c1': 0.1, 'c2': 0.3, 'w': 0.9, 'k': 5, 'p': 2}
2021-01-28 15:06:08,314 - pyswarms.single.local_best - INFO - Optimization finished | best cost: 969.7345278361629, best pos: [9.96909525e-01 1.22869167e+00 1.34832725e+02 3.32518908e-01
 1.09792420e-05 1.10672170e-05 9.73435270e-06]
2021-01-28 15:06:08,342 - pyswarms.single.local_best - INFO - Optimize for 500 iters with {'c1': 0.1, 'c2': 0.3, 'w': 0.9, 'k': 5, 'p': 2}
2021-01-28 15:06:36,815 - pyswarms.single.local_best - INFO - Optimization finished | best cost: 964.9580617394553, best pos: [1.15122643e+00 1.81094543e+00 1.39947766e+02 2.67274565e-01
 7.61364353e-06 4.25103796e-06 9.14200169e-06]
2021-01-28 15:06:36,851 - pyswarms.single.local_best - INFO - Optimize for 500 iters with {'c1': 0.1, 'c2': 0.3, 'w': 0.9, 'k': 5, 'p': 2}
2021-01-28 15:07:05,564 - pyswarms.single.local_best - INFO - Optimization finished | best cost: 931.2281698932427, best pos: [9.63903754e-01 1.30193183e+00 1.40170655e+02 3.83440518e-01
 1.01594691e-05 3.13852547e-06 7.68412202e-06]
2021-01-28 15:07:05,594 - pyswarms.single.local_best - INFO - Optimize for 500 iters with {'c1': 0.1, 'c2': 0.3, 'w': 0.9, 'k': 5, 'p': 2}
2021-01-28 15:07:34,325 - pyswarms.single.local_best - INFO - Optimization finished | best cost: 930.5781420496254, best pos: [1.16249307e+00 1.72494090e+00 1.37570403e+02 2.60895331e-01
 1.10233605e-05 8.54024763e-06 6.21481741e-06]
2021-01-28 15:07:34,353 - pyswarms.single.local_best - INFO - Optimize for 500 iters with {'c1': 0.1, 'c2': 0.3, 'w': 0.9, 'k': 5, 'p': 2}
2021-01-28 15:08:01,699 - pyswarms.single.local_best - INFO - Optimization finished | best cost: 941.5610430018942, best pos: [9.85897689e-01 1.29093168e+00 1.36893843e+02 3.44107729e-01
 9.51732474e-06 7.44079289e-06 1.04313022e-05]
2021-01-28 15:08:01,726 - pyswarms.single.local_best - INFO - Optimize for 500 iters with {'c1': 0.1, 'c2': 0.3, 'w': 0.9, 'k': 5, 'p': 2}
2021-01-28 15:08:30,195 - pyswarms.single.local_best - INFO - Optimization finished | best cost: 892.2001566568848, best pos: [9.97849812e-01 1.79714494e+00 1.40059745e+02 3.37302470e-01
 7.39130839e-06 1.10161777e-05 1.05028856e-05]
2021-01-28 15:08:30,226 - pyswarms.single.local_best - INFO - Optimize for 500 iters with {'c1': 0.1, 'c2': 0.3, 'w': 0.9, 'k': 5, 'p': 2}
2021-01-28 15:08:57,897 - pyswarms.single.local_best - INFO - Optimization finished | best cost: 938.0950000826348, best pos: [9.93258852e-01 1.36653089e+00 1.37643039e+02 3.46391948e-01
 1.01092521e-05 5.42437875e-06 1.01294877e-05]
2021-01-28 15:08:57,924 - pyswarms.single.local_best - INFO - Optimize for 500 iters with {'c1': 0.1, 'c2': 0.3, 'w': 0.9, 'k': 5, 'p': 2}
2021-01-28 15:09:25,553 - pyswarms.single.local_best - INFO - Optimization finished | best cost: 951.4616557459021, best pos: [1.54187778e+00 1.99281060e+00 1.39064856e+02 1.33428959e-01
 6.75278136e-06 5.69477615e-06 5.72972578e-06]
2021-01-28 15:09:25,580 - pyswarms.single.local_best - INFO - Optimize for 500 iters with {'c1': 0.1, 'c2': 0.3, 'w': 0.9, 'k': 5, 'p': 2}
2021-01-28 15:09:53,021 - pyswarms.single.local_best - INFO - Optimization finished | best cost: 942.8620525343508, best pos: [9.60607320e-01 1.56648465e+00 1.39738802e+02 3.65240421e-01
 5.96230898e-06 8.91999547e-06 1.11159577e-05]
2021-01-28 15:09:53,052 - pyswarms.single.local_best - INFO - Optimize for 500 iters with {'c1': 0.1, 'c2': 0.3, 'w': 0.9, 'k': 5, 'p': 2}
2021-01-28 15:10:20,140 - pyswarms.single.local_best - INFO - Optimization finished | best cost: 954.9784284527792, best pos: [9.42906375e-01 1.22083340e+00 1.35880139e+02 3.71225502e-01
 7.88507443e-06 8.73718683e-06 1.06913361e-05]
2021-01-28 15:10:20,172 - pyswarms.single.local_best - INFO - Optimize for 500 iters with {'c1': 0.1, 'c2': 0.3, 'w': 0.9, 'k': 5, 'p': 2}
2021-01-28 15:10:48,859 - pyswarms.single.local_best - INFO - Optimization finished | best cost: 961.5490291025942, best pos: [8.14954256e-01 1.20025240e+00 1.40266254e+02 4.94967329e-01
 7.05311982e-06 7.83700882e-06 1.07160944e-05]
2021-01-28 15:10:48,888 - pyswarms.single.local_best - INFO - Optimize for 500 iters with {'c1': 0.1, 'c2': 0.3, 'w': 0.9, 'k': 5, 'p': 2}
2021-01-28 15:11:16,034 - pyswarms.single.local_best - INFO - Optimization finished | best cost: 896.6723597398444, best pos: [1.02250694e+00 1.40936361e+00 1.38396504e+02 3.34082411e-01
 6.54079826e-06 6.30255325e-07 1.09820587e-05]
2021-01-28 15:11:16,063 - pyswarms.single.local_best - INFO - Optimize for 500 iters with {'c1': 0.1, 'c2': 0.3, 'w': 0.9, 'k': 5, 'p': 2}
2021-01-28 15:11:44,026 - pyswarms.single.local_best - INFO - Optimization finished | best cost: 913.800369683259, best pos: [1.25907043e+00 1.99015183e+00 1.40256848e+02 2.21028802e-01
 4.66341171e-06 9.32098043e-06 7.88311427e-06]
2021-01-28 15:11:44,056 - pyswarms.single.local_best - INFO - Optimize for 500 iters with {'c1': 0.1, 'c2': 0.3, 'w': 0.9, 'k': 5, 'p': 2}
2021-01-28 15:12:14,010 - pyswarms.single.local_best - INFO - Optimization finished | best cost: 907.0143244492049, best pos: [1.26118689e+00 1.74895775e+00 1.39952135e+02 2.17560560e-01
 3.34754698e-06 7.95678058e-06 8.90613158e-06]
2021-01-28 15:12:14,040 - pyswarms.single.local_best - INFO - Optimize for 500 iters with {'c1': 0.1, 'c2': 0.3, 'w': 0.9, 'k': 5, 'p': 2}
2021-01-28 15:12:40,703 - pyswarms.single.local_best - INFO - Optimization finished | best cost: 924.5008045196222, best pos: [8.07043427e-01 1.12363727e+00 1.39711659e+02 4.94595112e-01
 1.06529436e-05 7.48770555e-06 9.57103364e-06]
2021-01-28 15:12:40,736 - pyswarms.single.local_best - INFO - Optimize for 500 iters with {'c1': 0.1, 'c2': 0.3, 'w': 0.9, 'k': 5, 'p': 2}
2021-01-28 15:13:09,009 - pyswarms.single.local_best - INFO - Optimization finished | best cost: 982.7372711708706, best pos: [1.11050801e+00 1.40565955e+00 1.35761523e+02 2.81500469e-01
 4.84981640e-06 6.38390327e-06 9.95472502e-06]
2021-01-28 15:13:09,039 - pyswarms.single.local_best - INFO - Optimize for 500 iters with {'c1': 0.1, 'c2': 0.3, 'w': 0.9, 'k': 5, 'p': 2}
2021-01-28 15:13:37,960 - pyswarms.single.local_best - INFO - Optimization finished | best cost: 944.2630665618199, best pos: [1.12230299e+00 1.59066273e+00 1.37584040e+02 2.66176081e-01
 1.08167659e-05 5.95231360e-06 1.00271881e-05]
2021-01-28 15:13:37,990 - pyswarms.single.local_best - INFO - Optimize for 500 iters with {'c1': 0.1, 'c2': 0.3, 'w': 0.9, 'k': 5, 'p': 2}
2021-01-28 15:14:06,601 - pyswarms.single.local_best - INFO - Optimization finished | best cost: 953.6394952412822, best pos: [8.63263467e-01 1.47127743e+00 1.39962967e+02 4.37074634e-01
 1.10401018e-05 9.43101772e-06 1.03865305e-05]
2021-01-28 15:14:06,632 - pyswarms.single.local_best - INFO - Optimize for 500 iters with {'c1': 0.1, 'c2': 0.3, 'w': 0.9, 'k': 5, 'p': 2}
2021-01-28 15:14:35,520 - pyswarms.single.local_best - INFO - Optimization finished | best cost: 953.0180409280445, best pos: [1.15746513e+00 1.44015959e+00 1.37184059e+02 2.65347493e-01
 1.03072155e-05 1.05565016e-05 6.12319652e-06]
2021-01-28 15:14:35,551 - pyswarms.single.local_best - INFO - Optimize for 500 iters with {'c1': 0.1, 'c2': 0.3, 'w': 0.9, 'k': 5, 'p': 2}
2021-01-28 15:15:03,751 - pyswarms.single.local_best - INFO - Optimization finished | best cost: 959.7801026998791, best pos: [8.98965465e-01 1.31840128e+00 1.37665140e+02 4.11798408e-01
 8.86579059e-06 9.30492850e-06 9.82326876e-06]
2021-01-28 15:15:03,781 - pyswarms.single.local_best - INFO - Optimize for 500 iters with {'c1': 0.1, 'c2': 0.3, 'w': 0.9, 'k': 5, 'p': 2}
2021-01-28 15:15:32,099 - pyswarms.single.local_best - INFO - Optimization finished | best cost: 926.6311173706619, best pos: [9.78992076e-01 1.36387431e+00 1.37038155e+02 3.52047174e-01
 9.95121407e-06 4.83238072e-06 1.03253998e-05]
2021-01-28 15:15:32,130 - pyswarms.single.local_best - INFO - Optimize for 500 iters with {'c1': 0.1, 'c2': 0.3, 'w': 0.9, 'k': 5, 'p': 2}
2021-01-28 15:15:59,294 - pyswarms.single.local_best - INFO - Optimization finished | best cost: 977.2581244559556, best pos: [1.15156768e+00 1.71331269e+00 1.38479787e+02 2.57507548e-01
 3.03827589e-06 9.39554548e-06 1.04437374e-05]
2021-01-28 15:15:59,325 - pyswarms.single.local_best - INFO - Optimize for 500 iters with {'c1': 0.1, 'c2': 0.3, 'w': 0.9, 'k': 5, 'p': 2}
2021-01-28 15:16:28,273 - pyswarms.single.local_best - INFO - Optimization finished | best cost: 950.390546944161, best pos: [9.57514564e-01 1.84768498e+00 1.40186250e+02 3.69377738e-01
 5.40122621e-06 8.83335330e-06 1.11685694e-05]
2021-01-28 15:16:28,305 - pyswarms.single.local_best - INFO - Optimize for 500 iters with {'c1': 0.1, 'c2': 0.3, 'w': 0.9, 'k': 5, 'p': 2}
2021-01-28 15:16:57,243 - pyswarms.single.local_best - INFO - Optimization finished | best cost: 998.0626645687732, best pos: [1.14811716e+00 1.64946652e+00 1.36535152e+02 2.52077387e-01
 1.00359973e-05 5.58290680e-06 1.01093558e-05]
2021-01-28 15:16:57,273 - pyswarms.single.local_best - INFO - Optimize for 500 iters with {'c1': 0.1, 'c2': 0.3, 'w': 0.9, 'k': 5, 'p': 2}
2021-01-28 15:17:24,771 - pyswarms.single.local_best - INFO - Optimization finished | best cost: 905.6708068077597, best pos: [9.97534709e-01 1.52483175e+00 1.38250822e+02 3.40553145e-01
 3.82350487e-06 1.11131544e-05 1.05383940e-05]
2021-01-28 15:17:24,802 - pyswarms.single.local_best - INFO - Optimize for 500 iters with {'c1': 0.1, 'c2': 0.3, 'w': 0.9, 'k': 5, 'p': 2}
2021-01-28 15:17:52,193 - pyswarms.single.local_best - INFO - Optimization finished | best cost: 919.7525796266024, best pos: [1.04989687e+00 1.83984345e+00 1.40169785e+02 3.10100911e-01
 6.52401443e-06 6.03364158e-06 1.08569039e-05]
2021-01-28 15:17:52,222 - pyswarms.single.local_best - INFO - Optimize for 500 iters with {'c1': 0.1, 'c2': 0.3, 'w': 0.9, 'k': 5, 'p': 2}
2021-01-28 15:18:20,544 - pyswarms.single.local_best - INFO - Optimization finished | best cost: 955.8419929150006, best pos: [1.07158750e+00 1.62307289e+00 1.37366145e+02 2.85023598e-01
 9.09858334e-06 8.11427817e-06 1.10837799e-05]
2021-01-28 15:18:20,575 - pyswarms.single.local_best - INFO - Optimize for 500 iters with {'c1': 0.1, 'c2': 0.3, 'w': 0.9, 'k': 5, 'p': 2}
2021-01-28 15:18:48,403 - pyswarms.single.local_best - INFO - Optimization finished | best cost: 931.1932057456511, best pos: [1.18989797e+00 1.99666914e+00 1.40303501e+02 2.41103342e-01
 6.29595286e-06 6.20108027e-06 1.07277201e-05]
2021-01-28 15:18:48,433 - pyswarms.single.local_best - INFO - Optimize for 500 iters with {'c1': 0.1, 'c2': 0.3, 'w': 0.9, 'k': 5, 'p': 2}
2021-01-28 15:19:16,760 - pyswarms.single.local_best - INFO - Optimization finished | best cost: 912.9337312033056, best pos: [8.95563988e-01 1.89972276e+00 1.41143774e+02 4.17473892e-01
 1.02128733e-05 6.44213451e-06 1.01143395e-05]
2021-01-28 15:19:16,792 - pyswarms.single.local_best - INFO - Optimize for 500 iters with {'c1': 0.1, 'c2': 0.3, 'w': 0.9, 'k': 5, 'p': 2}
2021-01-28 15:19:45,035 - pyswarms.single.local_best - INFO - Optimization finished | best cost: 906.2101015726787, best pos: [9.33698972e-01 1.54738674e+00 1.39852866e+02 3.89105078e-01
 8.25305522e-06 9.21143108e-06 9.19075929e-06]
2021-01-28 15:19:45,067 - pyswarms.single.local_best - INFO - Optimize for 500 iters with {'c1': 0.1, 'c2': 0.3, 'w': 0.9, 'k': 5, 'p': 2}
2021-01-28 15:20:14,451 - pyswarms.single.local_best - INFO - Optimization finished | best cost: 935.9905285894769, best pos: [1.40137795e+00 1.87891452e+00 1.37322750e+02 1.56399782e-01
 6.84502445e-06 5.97070049e-06 1.01314253e-05]
2021-01-28 15:20:14,482 - pyswarms.single.local_best - INFO - Optimize for 500 iters with {'c1': 0.1, 'c2': 0.3, 'w': 0.9, 'k': 5, 'p': 2}
2021-01-28 15:20:42,345 - pyswarms.single.local_best - INFO - Optimization finished | best cost: 952.306647124791, best pos: [8.89890474e-01 7.39775390e-01 1.23084691e+02 5.06393391e-01
 5.45481058e-06 5.63424313e-06 4.03645863e-06]
2021-01-28 15:20:42,377 - pyswarms.single.local_best - INFO - Optimize for 500 iters with {'c1': 0.1, 'c2': 0.3, 'w': 0.9, 'k': 5, 'p': 2}
2021-01-28 15:21:10,458 - pyswarms.single.local_best - INFO - Optimization finished | best cost: 952.1492238929536, best pos: [1.15126878e+00 1.35112437e+00 1.35828745e+02 2.55643145e-01
 4.43225587e-06 9.66886239e-06 1.11424934e-05]
2021-01-28 15:21:10,490 - pyswarms.single.local_best - INFO - Optimize for 500 iters with {'c1': 0.1, 'c2': 0.3, 'w': 0.9, 'k': 5, 'p': 2}
2021-01-28 15:21:37,716 - pyswarms.single.local_best - INFO - Optimization finished | best cost: 976.1387988134293, best pos: [1.40930237e+00 1.74557487e+00 1.34724936e+02 1.51759249e-01
 3.79510749e-08 1.04835691e-05 1.10662176e-05]
2021-01-28 15:21:37,747 - pyswarms.single.local_best - INFO - Optimize for 500 iters with {'c1': 0.1, 'c2': 0.3, 'w': 0.9, 'k': 5, 'p': 2}
2021-01-28 15:22:05,306 - pyswarms.single.local_best - INFO - Optimization finished | best cost: 939.8911153337024, best pos: [1.46089640e+00 1.85911455e+00 1.38142449e+02 1.40108698e-01
 4.69041795e-06 9.31665120e-06 9.77475808e-06]
2021-01-28 15:22:05,334 - pyswarms.single.local_best - INFO - Optimize for 500 iters with {'c1': 0.1, 'c2': 0.3, 'w': 0.9, 'k': 5, 'p': 2}
2021-01-28 15:22:33,692 - pyswarms.single.local_best - INFO - Optimization finished | best cost: 948.4519167189352, best pos: [1.10230175e+00 1.99272306e+00 1.40306803e+02 2.97791967e-01
 7.15000953e-06 4.73820836e-06 7.37240415e-06]
2021-01-28 15:22:33,724 - pyswarms.single.local_best - INFO - Optimize for 500 iters with {'c1': 0.1, 'c2': 0.3, 'w': 0.9, 'k': 5, 'p': 2}
2021-01-28 15:23:02,257 - pyswarms.single.local_best - INFO - Optimization finished | best cost: 963.9092689766169, best pos: [1.15983565e+00 1.70530874e+00 1.37714386e+02 2.53311087e-01
 8.71900797e-06 3.02279117e-06 9.66424174e-06]
2021-01-28 15:23:02,287 - pyswarms.single.local_best - INFO - Optimize for 500 iters with {'c1': 0.1, 'c2': 0.3, 'w': 0.9, 'k': 5, 'p': 2}
2021-01-28 15:23:29,374 - pyswarms.single.local_best - INFO - Optimization finished | best cost: 984.1087851093237, best pos: [1.22003119e+00 1.00674397e+00 1.27320156e+02 2.85272731e-01
 6.68304748e-06 5.04068646e-06 3.72592072e-06]
2021-01-28 15:23:29,405 - pyswarms.single.local_best - INFO - Optimize for 500 iters with {'c1': 0.1, 'c2': 0.3, 'w': 0.9, 'k': 5, 'p': 2}
2021-01-28 15:23:57,478 - pyswarms.single.local_best - INFO - Optimization finished | best cost: 994.0233967426038, best pos: [8.95158866e-01 1.31981898e+00 1.37745181e+02 4.13294706e-01
 1.02217553e-05 7.03740296e-06 1.01190676e-05]
2021-01-28 15:23:57,509 - pyswarms.single.local_best - INFO - Optimize for 500 iters with {'c1': 0.1, 'c2': 0.3, 'w': 0.9, 'k': 5, 'p': 2}
2021-01-28 15:24:24,737 - pyswarms.single.local_best - INFO - Optimization finished | best cost: 933.3996723173686, best pos: [1.06689581e+00 1.96681740e+00 1.39970305e+02 3.10214675e-01
 6.25435867e-06 5.45239816e-06 9.33126903e-06]
2021-01-28 15:24:24,768 - pyswarms.single.local_best - INFO - Optimize for 500 iters with {'c1': 0.1, 'c2': 0.3, 'w': 0.9, 'k': 5, 'p': 2}
2021-01-28 15:24:51,521 - pyswarms.single.local_best - INFO - Optimization finished | best cost: 957.8126325684035, best pos: [1.27847114e+00 1.79902451e+00 1.37363146e+02 2.00866444e-01
 6.07504674e-06 5.26247136e-06 1.04030895e-05]
2021-01-28 15:24:51,552 - pyswarms.single.local_best - INFO - Optimize for 500 iters with {'c1': 0.1, 'c2': 0.3, 'w': 0.9, 'k': 5, 'p': 2}
2021-01-28 15:25:18,480 - pyswarms.single.local_best - INFO - Optimization finished | best cost: 923.0926597121113, best pos: [1.01189480e+00 1.41540478e+00 1.37678217e+02 3.22007110e-01
 1.01052028e-05 1.04650252e-05 1.05496865e-05]
2021-01-28 15:25:18,512 - pyswarms.single.local_best - INFO - Optimize for 500 iters with {'c1': 0.1, 'c2': 0.3, 'w': 0.9, 'k': 5, 'p': 2}
2021-01-28 15:25:45,506 - pyswarms.single.local_best - INFO - Optimization finished | best cost: 942.8069123115404, best pos: [7.79453322e-01 7.12197965e-01 1.24032095e+02 5.74767965e-01
 6.06334907e-06 8.98949984e-07 9.84388528e-06]
2021-01-28 15:25:45,544 - pyswarms.single.local_best - INFO - Optimize for 500 iters with {'c1': 0.1, 'c2': 0.3, 'w': 0.9, 'k': 5, 'p': 2}
2021-01-28 15:26:11,817 - pyswarms.single.local_best - INFO - Optimization finished | best cost: 905.8636402159235, best pos: [9.99601864e-01 1.97213005e+00 1.40393820e+02 3.40229625e-01
 9.55543681e-06 1.09770256e-05 8.85457102e-06]
2021-01-28 15:26:11,851 - pyswarms.single.local_best - INFO - Optimize for 500 iters with {'c1': 0.1, 'c2': 0.3, 'w': 0.9, 'k': 5, 'p': 2}
2021-01-28 15:26:38,760 - pyswarms.single.local_best - INFO - Optimization finished | best cost: 984.7161986858434, best pos: [9.02117210e-01 1.75485221e+00 1.40464353e+02 4.19697076e-01
 9.04846484e-06 5.52481669e-06 9.55448943e-06]
2021-01-28 15:26:38,793 - pyswarms.single.local_best - INFO - Optimize for 500 iters with {'c1': 0.1, 'c2': 0.3, 'w': 0.9, 'k': 5, 'p': 2}
2021-01-28 15:27:06,404 - pyswarms.single.local_best - INFO - Optimization finished | best cost: 917.7967494456991, best pos: [1.08342687e+00 1.99828156e+00 1.40318343e+02 2.97433725e-01
 8.44430266e-06 2.84681328e-06 9.66766603e-06]
2021-01-28 15:27:06,434 - pyswarms.single.local_best - INFO - Optimize for 500 iters with {'c1': 0.1, 'c2': 0.3, 'w': 0.9, 'k': 5, 'p': 2}
2021-01-28 15:27:34,115 - pyswarms.single.local_best - INFO - Optimization finished | best cost: 1021.6222599056758, best pos: [1.29261241e+00 1.97594052e+00 1.36762574e+02 1.90468281e-01
 4.30123247e-06 6.78848756e-06 1.11293265e-05]
2021-01-28 15:27:34,148 - pyswarms.single.local_best - INFO - Optimize for 500 iters with {'c1': 0.1, 'c2': 0.3, 'w': 0.9, 'k': 5, 'p': 2}
2021-01-28 15:28:01,135 - pyswarms.single.local_best - INFO - Optimization finished | best cost: 916.2746681096627, best pos: [7.29605561e-01 1.27708064e+00 1.39238219e+02 5.71272258e-01
 7.38848319e-06 1.09074408e-05 1.10278512e-05]
2021-01-28 15:28:01,167 - pyswarms.single.local_best - INFO - Optimize for 500 iters with {'c1': 0.1, 'c2': 0.3, 'w': 0.9, 'k': 5, 'p': 2}
2021-01-28 15:28:30,256 - pyswarms.single.local_best - INFO - Optimization finished | best cost: 963.8950507069119, best pos: [1.08480982e+00 1.61918483e+00 1.38753707e+02 2.94990235e-01
 7.29742011e-06 4.14943173e-06 1.01855837e-05]
2021-01-28 15:28:30,287 - pyswarms.single.local_best - INFO - Optimize for 500 iters with {'c1': 0.1, 'c2': 0.3, 'w': 0.9, 'k': 5, 'p': 2}
2021-01-28 15:28:58,764 - pyswarms.single.local_best - INFO - Optimization finished | best cost: 925.7573971246375, best pos: [7.18442612e-01 1.18490958e+00 1.39544880e+02 5.91785274e-01
 1.00551629e-05 8.69788019e-06 9.60401306e-06]
2021-01-28 15:28:58,796 - pyswarms.single.local_best - INFO - Optimize for 500 iters with {'c1': 0.1, 'c2': 0.3, 'w': 0.9, 'k': 5, 'p': 2}
2021-01-28 15:29:27,472 - pyswarms.single.local_best - INFO - Optimization finished | best cost: 900.765937558559, best pos: [1.31214369e+00 1.75148345e+00 1.36659897e+02 1.88632217e-01
 6.16058484e-06 6.36707559e-06 9.48110050e-06]
2021-01-28 15:29:27,504 - pyswarms.single.local_best - INFO - Optimize for 500 iters with {'c1': 0.1, 'c2': 0.3, 'w': 0.9, 'k': 5, 'p': 2}
2021-01-28 15:29:55,377 - pyswarms.single.local_best - INFO - Optimization finished | best cost: 971.9253926428902, best pos: [1.40267894e+00 1.87585795e+00 1.37801449e+02 1.63321543e-01
 7.77517327e-06 1.82575131e-06 9.36817674e-06]
2021-01-28 15:29:55,408 - pyswarms.single.local_best - INFO - Optimize for 500 iters with {'c1': 0.1, 'c2': 0.3, 'w': 0.9, 'k': 5, 'p': 2}
2021-01-28 15:30:24,192 - pyswarms.single.local_best - INFO - Optimization finished | best cost: 941.5734380500912, best pos: [1.00079698e+00 1.97975349e+00 1.40280368e+02 3.53560419e-01
 8.72360830e-06 2.60626331e-06 8.72848405e-06]
2021-01-28 15:30:24,220 - pyswarms.single.local_best - INFO - Optimize for 500 iters with {'c1': 0.1, 'c2': 0.3, 'w': 0.9, 'k': 5, 'p': 2}
2021-01-28 15:30:52,396 - pyswarms.single.local_best - INFO - Optimization finished | best cost: 1025.606780366632, best pos: [1.10177591e+00 1.69711667e+00 1.36890225e+02 2.77208878e-01
 1.09119197e-05 2.70040320e-06 1.02881689e-05]
2021-01-28 15:30:52,428 - pyswarms.single.local_best - INFO - Optimize for 500 iters with {'c1': 0.1, 'c2': 0.3, 'w': 0.9, 'k': 5, 'p': 2}
2021-01-28 15:31:20,835 - pyswarms.single.local_best - INFO - Optimization finished | best cost: 908.2971469163095, best pos: [1.53302912e+00 1.99055692e+00 1.38873546e+02 1.25347965e-01
 4.76000586e-06 7.13247716e-06 8.61068453e-06]
2021-01-28 15:31:20,867 - pyswarms.single.local_best - INFO - Optimize for 500 iters with {'c1': 0.1, 'c2': 0.3, 'w': 0.9, 'k': 5, 'p': 2}
2021-01-28 15:31:48,756 - pyswarms.single.local_best - INFO - Optimization finished | best cost: 985.5605156692671, best pos: [1.10773988e+00 1.35432308e+00 1.35480067e+02 2.73537631e-01
 7.35911880e-06 9.10743365e-06 1.07898614e-05]
2021-01-28 15:31:48,788 - pyswarms.single.local_best - INFO - Optimize for 500 iters with {'c1': 0.1, 'c2': 0.3, 'w': 0.9, 'k': 5, 'p': 2}
2021-01-28 15:32:16,336 - pyswarms.single.local_best - INFO - Optimization finished | best cost: 923.8706507686777, best pos: [8.23785181e-01 9.92468782e-01 1.36166744e+02 4.80962021e-01
 8.26187890e-06 6.33069234e-06 1.04680517e-05]
2021-01-28 15:32:16,365 - pyswarms.single.local_best - INFO - Optimize for 500 iters with {'c1': 0.1, 'c2': 0.3, 'w': 0.9, 'k': 5, 'p': 2}
2021-01-28 15:32:44,374 - pyswarms.single.local_best - INFO - Optimization finished | best cost: 945.8708431667023, best pos: [9.15421066e-01 1.82826134e+00 1.40440951e+02 4.01100466e-01
 1.10314463e-05 6.53384038e-06 9.38156922e-06]
2021-01-28 15:32:44,406 - pyswarms.single.local_best - INFO - Optimize for 500 iters with {'c1': 0.1, 'c2': 0.3, 'w': 0.9, 'k': 5, 'p': 2}
2021-01-28 15:33:13,291 - pyswarms.single.local_best - INFO - Optimization finished | best cost: 965.5013538437189, best pos: [1.51040609e+00 1.26401802e+00 1.24029133e+02 1.79388019e-01
 3.72704050e-06 5.12684336e-06 4.13650096e-06]
2021-01-28 15:33:13,321 - pyswarms.single.local_best - INFO - Optimize for 500 iters with {'c1': 0.1, 'c2': 0.3, 'w': 0.9, 'k': 5, 'p': 2}
2021-01-28 15:33:40,923 - pyswarms.single.local_best - INFO - Optimization finished | best cost: 974.8674161627242, best pos: [9.47565385e-01 1.14117007e+00 1.37223522e+02 3.73826327e-01
 7.50500981e-06 1.04784551e-05 1.06669349e-05]
2021-01-28 15:33:40,954 - pyswarms.single.local_best - INFO - Optimize for 500 iters with {'c1': 0.1, 'c2': 0.3, 'w': 0.9, 'k': 5, 'p': 2}
2021-01-28 15:34:10,278 - pyswarms.single.local_best - INFO - Optimization finished | best cost: 960.7705888284196, best pos: [1.27535398e+00 1.71343460e+00 1.38970239e+02 2.16344830e-01
 6.77025568e-06 7.80272913e-06 6.17316893e-06]
2021-01-28 15:34:10,310 - pyswarms.single.local_best - INFO - Optimize for 500 iters with {'c1': 0.1, 'c2': 0.3, 'w': 0.9, 'k': 5, 'p': 2}
2021-01-28 15:34:38,782 - pyswarms.single.local_best - INFO - Optimization finished | best cost: 945.9577310724394, best pos: [1.22368298e+00 1.61012505e+00 1.36178260e+02 2.22834916e-01
 7.95546332e-06 4.75769627e-06 1.01312416e-05]
2021-01-28 15:34:38,815 - pyswarms.single.local_best - INFO - Optimize for 500 iters with {'c1': 0.1, 'c2': 0.3, 'w': 0.9, 'k': 5, 'p': 2}
2021-01-28 15:35:07,067 - pyswarms.single.local_best - INFO - Optimization finished | best cost: 936.4864955856542, best pos: [1.15405633e+00 1.50532174e+00 1.39254724e+02 2.53164081e-01
 8.69884253e-06 1.11430247e-05 1.00101745e-05]
2021-01-28 15:35:07,098 - pyswarms.single.local_best - INFO - Optimize for 500 iters with {'c1': 0.1, 'c2': 0.3, 'w': 0.9, 'k': 5, 'p': 2}
2021-01-28 15:35:33,955 - pyswarms.single.local_best - INFO - Optimization finished | best cost: 950.166827797022, best pos: [1.10269400e+00 1.66690797e+00 1.37118776e+02 2.72920050e-01
 6.55196418e-06 1.09915610e-05 1.04585647e-05]
2021-01-28 15:35:33,987 - pyswarms.single.local_best - INFO - Optimize for 500 iters with {'c1': 0.1, 'c2': 0.3, 'w': 0.9, 'k': 5, 'p': 2}
2021-01-28 15:36:02,589 - pyswarms.single.local_best - INFO - Optimization finished | best cost: 930.2078813402413, best pos: [1.25500573e+00 1.74381069e+00 1.36807629e+02 2.06579591e-01
 5.44209321e-06 7.02771253e-06 1.08438531e-05]
2021-01-28 15:36:02,621 - pyswarms.single.local_best - INFO - Optimize for 500 iters with {'c1': 0.1, 'c2': 0.3, 'w': 0.9, 'k': 5, 'p': 2}
2021-01-28 15:36:30,897 - pyswarms.single.local_best - INFO - Optimization finished | best cost: 869.5256025648702, best pos: [1.26912199e+00 1.57535921e+00 1.37340746e+02 2.00130551e-01
 6.56198642e-06 8.19084010e-06 9.65241701e-06]
2021-01-28 15:36:30,927 - pyswarms.single.local_best - INFO - Optimize for 500 iters with {'c1': 0.1, 'c2': 0.3, 'w': 0.9, 'k': 5, 'p': 2}
2021-01-28 15:36:58,279 - pyswarms.single.local_best - INFO - Optimization finished | best cost: 931.6170573710616, best pos: [9.53413172e-01 1.32512798e+00 1.37136651e+02 3.61854864e-01
 1.03676896e-05 1.00005469e-05 1.06324521e-05]
2021-01-28 15:36:58,308 - pyswarms.single.local_best - INFO - Optimize for 500 iters with {'c1': 0.1, 'c2': 0.3, 'w': 0.9, 'k': 5, 'p': 2}
2021-01-28 15:37:26,252 - pyswarms.single.local_best - INFO - Optimization finished | best cost: 963.8670883549523, best pos: [1.04212871e+00 1.76997402e+00 1.39128463e+02 3.08037418e-01
 9.44712938e-06 8.49695516e-06 1.05557554e-05]
2021-01-28 15:37:26,284 - pyswarms.single.local_best - INFO - Optimize for 500 iters with {'c1': 0.1, 'c2': 0.3, 'w': 0.9, 'k': 5, 'p': 2}
2021-01-28 15:37:54,575 - pyswarms.single.local_best - INFO - Optimization finished | best cost: 1039.0199739875202, best pos: [9.05194236e-01 1.14279415e+00 1.38094705e+02 4.03528602e-01
 1.04650650e-05 1.04706694e-05 1.01891573e-05]
2021-01-28 15:37:54,607 - pyswarms.single.local_best - INFO - Optimize for 500 iters with {'c1': 0.1, 'c2': 0.3, 'w': 0.9, 'k': 5, 'p': 2}
2021-01-28 15:38:23,418 - pyswarms.single.local_best - INFO - Optimization finished | best cost: 912.5456188612123, best pos: [1.43712529e+00 1.22809029e+00 1.25253917e+02 2.00547020e-01
 6.06598890e-06 7.88993341e-06 2.66305818e-06]
2021-01-28 15:38:23,446 - pyswarms.single.local_best - INFO - Optimize for 500 iters with {'c1': 0.1, 'c2': 0.3, 'w': 0.9, 'k': 5, 'p': 2}
2021-01-28 15:38:52,412 - pyswarms.single.local_best - INFO - Optimization finished | best cost: 926.9263944568336, best pos: [7.24420955e-01 1.48138705e+00 1.40172373e+02 5.86968315e-01
 1.08977615e-05 6.68385393e-06 1.05245030e-05]
2021-01-28 15:38:52,444 - pyswarms.single.local_best - INFO - Optimize for 500 iters with {'c1': 0.1, 'c2': 0.3, 'w': 0.9, 'k': 5, 'p': 2}
2021-01-28 15:39:20,551 - pyswarms.single.local_best - INFO - Optimization finished | best cost: 940.4971839266788, best pos: [1.05596279e+00 1.65950575e+00 1.39241709e+02 3.09757033e-01
 3.89933841e-06 8.38500160e-06 1.06505425e-05]
2021-01-28 15:39:20,584 - pyswarms.single.local_best - INFO - Optimize for 500 iters with {'c1': 0.1, 'c2': 0.3, 'w': 0.9, 'k': 5, 'p': 2}
2021-01-28 15:39:49,134 - pyswarms.single.local_best - INFO - Optimization finished | best cost: 904.5154301798536, best pos: [8.21295344e-01 1.60292672e+00 1.40123975e+02 4.82506359e-01
 7.40459042e-06 8.06687841e-06 1.03716892e-05]
2021-01-28 15:39:49,167 - pyswarms.single.local_best - INFO - Optimize for 500 iters with {'c1': 0.1, 'c2': 0.3, 'w': 0.9, 'k': 5, 'p': 2}
2021-01-28 15:40:18,003 - pyswarms.single.local_best - INFO - Optimization finished | best cost: 956.7222472706302, best pos: [1.03152299e+00 1.65669746e+00 1.38124633e+02 3.16870674e-01
 1.01952534e-05 3.35745076e-06 1.06821955e-05]
2021-01-28 15:40:18,035 - pyswarms.single.local_best - INFO - Optimize for 500 iters with {'c1': 0.1, 'c2': 0.3, 'w': 0.9, 'k': 5, 'p': 2}
2021-01-28 15:40:44,815 - pyswarms.single.local_best - INFO - Optimization finished | best cost: 970.41066112435, best pos: [1.12860867e+00 1.73321964e+00 1.37165275e+02 2.61192086e-01
 7.36534828e-06 4.93651407e-06 1.10878607e-05]
2021-01-28 15:40:44,844 - pyswarms.single.local_best - INFO - Optimize for 500 iters with {'c1': 0.1, 'c2': 0.3, 'w': 0.9, 'k': 5, 'p': 2}
2021-01-28 15:41:14,056 - pyswarms.single.local_best - INFO - Optimization finished | best cost: 915.479268834394, best pos: [1.41140890e+00 1.87931478e+00 1.37561914e+02 1.55096260e-01
 7.18141572e-06 4.35946850e-06 9.87547263e-06]
2021-01-28 15:41:14,088 - pyswarms.single.local_best - INFO - Optimize for 500 iters with {'c1': 0.1, 'c2': 0.3, 'w': 0.9, 'k': 5, 'p': 2}
2021-01-28 15:41:42,899 - pyswarms.single.local_best - INFO - Optimization finished | best cost: 917.5926883130085, best pos: [8.87888694e-01 1.18978404e+00 1.37455393e+02 4.22753289e-01
 8.23803364e-06 6.34777250e-06 9.59492696e-06]
2021-01-28 15:41:42,930 - pyswarms.single.local_best - INFO - Optimize for 500 iters with {'c1': 0.1, 'c2': 0.3, 'w': 0.9, 'k': 5, 'p': 2}
2021-01-28 15:42:10,057 - pyswarms.single.local_best - INFO - Optimization finished | best cost: 942.4124826038169, best pos: [1.36194888e+00 1.89967149e+00 1.36344898e+02 1.68952043e-01
 6.63195567e-06 2.90725494e-06 9.95005353e-06]
2021-01-28 15:42:10,088 - pyswarms.single.local_best - INFO - Optimize for 500 iters with {'c1': 0.1, 'c2': 0.3, 'w': 0.9, 'k': 5, 'p': 2}
2021-01-28 15:42:37,212 - pyswarms.single.local_best - INFO - Optimization finished | best cost: 941.6032463109423, best pos: [1.02274534e+00 1.54915559e+00 1.38546646e+02 3.15783521e-01
 1.09340890e-05 9.67441485e-06 1.11604987e-05]
2021-01-28 15:42:37,243 - pyswarms.single.local_best - INFO - Optimize for 500 iters with {'c1': 0.1, 'c2': 0.3, 'w': 0.9, 'k': 5, 'p': 2}
2021-01-28 15:43:05,175 - pyswarms.single.local_best - INFO - Optimization finished | best cost: 930.4014364950925, best pos: [7.54692977e-01 1.20429771e+00 1.39893631e+02 5.54388652e-01
 8.83985833e-06 7.85762180e-06 1.00747606e-05]
2021-01-28 15:43:05,206 - pyswarms.single.local_best - INFO - Optimize for 500 iters with {'c1': 0.1, 'c2': 0.3, 'w': 0.9, 'k': 5, 'p': 2}
2021-01-28 15:43:32,215 - pyswarms.single.local_best - INFO - Optimization finished | best cost: 929.3840629291652, best pos: [1.02255253e+00 1.86708271e+00 1.40428069e+02 3.21670631e-01
 6.89243400e-06 8.01803926e-06 1.09914338e-05]
2021-01-28 15:43:32,247 - pyswarms.single.local_best - INFO - Optimize for 500 iters with {'c1': 0.1, 'c2': 0.3, 'w': 0.9, 'k': 5, 'p': 2}
2021-01-28 15:44:00,989 - pyswarms.single.local_best - INFO - Optimization finished | best cost: 922.8018887085524, best pos: [9.85771180e-01 1.62978959e+00 1.39951727e+02 3.47984194e-01
 9.59130034e-06 6.45942599e-06 1.03202211e-05]
2021-01-28 15:44:01,020 - pyswarms.single.local_best - INFO - Optimize for 500 iters with {'c1': 0.1, 'c2': 0.3, 'w': 0.9, 'k': 5, 'p': 2}
2021-01-28 15:44:29,222 - pyswarms.single.local_best - INFO - Optimization finished | best cost: 926.1815812245374, best pos: [8.43253708e-01 7.43328543e-01 1.26599932e+02 5.21538640e-01
 2.47781778e-06 4.64762545e-06 7.17625443e-06]
2021-01-28 15:44:29,254 - pyswarms.single.local_best - INFO - Optimize for 500 iters with {'c1': 0.1, 'c2': 0.3, 'w': 0.9, 'k': 5, 'p': 2}
2021-01-28 15:44:57,035 - pyswarms.single.local_best - INFO - Optimization finished | best cost: 946.81588236537, best pos: [1.14676062e+00 1.72661956e+00 1.38808662e+02 2.60512392e-01
 5.98178511e-06 8.55674940e-06 9.77216225e-06]
2021-01-28 15:44:57,066 - pyswarms.single.local_best - INFO - Optimize for 500 iters with {'c1': 0.1, 'c2': 0.3, 'w': 0.9, 'k': 5, 'p': 2}
2021-01-28 15:45:24,718 - pyswarms.single.local_best - INFO - Optimization finished | best cost: 990.6493915975904, best pos: [1.11943023e+00 1.89772301e+00 1.39661589e+02 2.69643060e-01
 4.43957218e-06 1.08103574e-05 1.10621708e-05]
2021-01-28 15:45:24,751 - pyswarms.single.local_best - INFO - Optimize for 500 iters with {'c1': 0.1, 'c2': 0.3, 'w': 0.9, 'k': 5, 'p': 2}
2021-01-28 15:45:52,216 - pyswarms.single.local_best - INFO - Optimization finished | best cost: 921.4061102084081, best pos: [1.46227781e+00 1.14582838e+00 1.22516881e+02 2.32489373e-01
 2.59099589e-06 8.14388822e-06 8.95925232e-07]
2021-01-28 15:45:52,248 - pyswarms.single.local_best - INFO - Optimize for 500 iters with {'c1': 0.1, 'c2': 0.3, 'w': 0.9, 'k': 5, 'p': 2}
2021-01-28 15:46:21,076 - pyswarms.single.local_best - INFO - Optimization finished | best cost: 926.4140982280563, best pos: [1.27265389e+00 1.96341928e+00 1.40123088e+02 2.03319562e-01
 6.29085564e-06 4.98501056e-06 1.04106346e-05]
2021-01-28 15:46:21,110 - pyswarms.single.local_best - INFO - Optimize for 500 iters with {'c1': 0.1, 'c2': 0.3, 'w': 0.9, 'k': 5, 'p': 2}
2021-01-28 15:46:48,887 - pyswarms.single.local_best - INFO - Optimization finished | best cost: 946.9139003516772, best pos: [1.10804098e+00 9.30746359e-01 1.24897281e+02 3.46779634e-01
 3.99758991e-06 4.51223986e-06 4.58553984e-06]
2021-01-28 15:46:48,919 - pyswarms.single.local_best - INFO - Optimize for 500 iters with {'c1': 0.1, 'c2': 0.3, 'w': 0.9, 'k': 5, 'p': 2}
2021-01-28 15:47:16,417 - pyswarms.single.local_best - INFO - Optimization finished | best cost: 927.8652050801483, best pos: [1.24261632e+00 1.59365546e+00 1.37979003e+02 2.24903456e-01
 9.85175147e-06 8.29633334e-06 6.90532860e-06]
2021-01-28 15:47:16,449 - pyswarms.single.local_best - INFO - Optimize for 500 iters with {'c1': 0.1, 'c2': 0.3, 'w': 0.9, 'k': 5, 'p': 2}
2021-01-28 15:47:43,097 - pyswarms.single.local_best - INFO - Optimization finished | best cost: 926.8186148863268, best pos: [1.13674144e+00 1.99032663e+00 1.40351454e+02 2.70463554e-01
 2.31039813e-06 5.43005350e-06 1.04088385e-05]
2021-01-28 15:47:43,129 - pyswarms.single.local_best - INFO - Optimize for 500 iters with {'c1': 0.1, 'c2': 0.3, 'w': 0.9, 'k': 5, 'p': 2}
2021-01-28 15:48:10,531 - pyswarms.single.local_best - INFO - Optimization finished | best cost: 927.9760597465666, best pos: [1.29534253e+00 1.04029192e+00 1.23578267e+02 2.85128052e-01
 7.35229861e-06 5.84964168e-06 5.98019262e-07]
2021-01-28 15:48:10,562 - pyswarms.single.local_best - INFO - Optimize for 500 iters with {'c1': 0.1, 'c2': 0.3, 'w': 0.9, 'k': 5, 'p': 2}
2021-01-28 15:48:37,571 - pyswarms.single.local_best - INFO - Optimization finished | best cost: 932.5654223515685, best pos: [9.68732149e-01 1.76225752e+00 1.40564085e+02 3.57645405e-01
 7.77210691e-06 8.69716618e-06 1.09631206e-05]
2021-01-28 15:48:37,603 - pyswarms.single.local_best - INFO - Optimize for 500 iters with {'c1': 0.1, 'c2': 0.3, 'w': 0.9, 'k': 5, 'p': 2}
2021-01-28 15:49:05,304 - pyswarms.single.local_best - INFO - Optimization finished | best cost: 949.56765307762, best pos: [8.17064786e-01 1.25577209e+00 1.38609678e+02 4.88393714e-01
 1.00463317e-05 3.03918249e-06 1.08528644e-05]
2021-01-28 15:49:05,337 - pyswarms.single.local_best - INFO - Optimize for 500 iters with {'c1': 0.1, 'c2': 0.3, 'w': 0.9, 'k': 5, 'p': 2}
2021-01-28 15:49:32,678 - pyswarms.single.local_best - INFO - Optimization finished | best cost: 957.3627056707107, best pos: [7.92818854e-01 1.73195272e+00 1.40989432e+02 5.08329965e-01
 9.69597090e-06 5.64842257e-06 1.08293349e-05]
2021-01-28 15:49:32,711 - pyswarms.single.local_best - INFO - Optimize for 500 iters with {'c1': 0.1, 'c2': 0.3, 'w': 0.9, 'k': 5, 'p': 2}
2021-01-28 15:49:59,782 - pyswarms.single.local_best - INFO - Optimization finished | best cost: 857.8070465398547, best pos: [8.72591025e-01 1.76624102e+00 1.40911672e+02 4.35879287e-01
 1.00771115e-05 5.49699725e-06 1.03356401e-05]
2021-01-28 15:49:59,813 - pyswarms.single.local_best - INFO - Optimize for 500 iters with {'c1': 0.1, 'c2': 0.3, 'w': 0.9, 'k': 5, 'p': 2}
2021-01-28 15:50:28,077 - pyswarms.single.local_best - INFO - Optimization finished | best cost: 942.1234683991493, best pos: [8.92050257e-01 1.20676814e+00 1.40148835e+02 4.27508464e-01
 8.01549881e-06 3.48560172e-07 1.11526433e-05]
2021-01-28 15:50:28,107 - pyswarms.single.local_best - INFO - Optimize for 500 iters with {'c1': 0.1, 'c2': 0.3, 'w': 0.9, 'k': 5, 'p': 2}
2021-01-28 15:50:56,194 - pyswarms.single.local_best - INFO - Optimization finished | best cost: 946.1357397522731, best pos: [6.76392085e-01 1.04114672e+00 1.37823462e+02 6.42210580e-01
 1.00384340e-05 8.07300118e-06 1.05515383e-05]
2021-01-28 15:50:56,229 - pyswarms.single.local_best - INFO - Optimize for 500 iters with {'c1': 0.1, 'c2': 0.3, 'w': 0.9, 'k': 5, 'p': 2}
2021-01-28 15:51:24,703 - pyswarms.single.local_best - INFO - Optimization finished | best cost: 894.0766896005033, best pos: [1.14082457e+00 7.68854763e-01 1.26591796e+02 3.26850480e-01
 1.37019615e-05 7.76769190e-06 6.45928082e-06]
2021-01-28 15:51:24,736 - pyswarms.single.local_best - INFO - Optimize for 500 iters with {'c1': 0.1, 'c2': 0.3, 'w': 0.9, 'k': 5, 'p': 2}
2021-01-28 15:51:53,275 - pyswarms.single.local_best - INFO - Optimization finished | best cost: 898.5034725642855, best pos: [1.17485078e+00 8.05544699e-01 1.26491613e+02 3.16493473e-01
 2.32741341e-05 8.02807322e-06 1.73295066e-06]
2021-01-28 15:51:53,307 - pyswarms.single.local_best - INFO - Optimize for 500 iters with {'c1': 0.1, 'c2': 0.3, 'w': 0.9, 'k': 5, 'p': 2}
2021-01-28 15:52:22,080 - pyswarms.single.local_best - INFO - Optimization finished | best cost: 896.0042639954223, best pos: [1.27934263e+00 9.03910913e-01 1.26256231e+02 2.63943804e-01
 1.73915639e-05 1.47331208e-05 2.42679700e-06]
2021-01-28 15:52:22,110 - pyswarms.single.local_best - INFO - Optimize for 500 iters with {'c1': 0.1, 'c2': 0.3, 'w': 0.9, 'k': 5, 'p': 2}
2021-01-28 15:52:50,029 - pyswarms.single.local_best - INFO - Optimization finished | best cost: 845.443097932535, best pos: [7.25338281e-01 4.70129265e-01 1.27841787e+02 6.66235279e-01
 1.22083794e-07 1.75971988e-05 9.34130353e-06]
2021-01-28 15:52:50,060 - pyswarms.single.local_best - INFO - Optimize for 500 iters with {'c1': 0.1, 'c2': 0.3, 'w': 0.9, 'k': 5, 'p': 2}
2021-01-28 15:53:20,498 - pyswarms.single.local_best - INFO - Optimization finished | best cost: 856.8606415552672, best pos: [1.20810507e+00 8.33447604e-01 1.24067018e+02 3.08282547e-01
 1.83441121e-05 1.31063550e-05 1.56701155e-06]
2021-01-28 15:53:20,537 - pyswarms.single.local_best - INFO - Optimize for 500 iters with {'c1': 0.1, 'c2': 0.3, 'w': 0.9, 'k': 5, 'p': 2}
2021-01-28 15:53:48,054 - pyswarms.single.local_best - INFO - Optimization finished | best cost: 873.1221097525153, best pos: [1.04485710e+00 7.34643014e-01 1.23283349e+02 3.99745681e-01
 1.48549107e-05 1.42485245e-05 2.10840102e-06]
2021-01-28 15:53:48,085 - pyswarms.single.local_best - INFO - Optimize for 500 iters with {'c1': 0.1, 'c2': 0.3, 'w': 0.9, 'k': 5, 'p': 2}
2021-01-28 15:54:15,737 - pyswarms.single.local_best - INFO - Optimization finished | best cost: 842.7058299030302, best pos: [1.15700388e+00 8.27383520e-01 1.24921339e+02 3.20327691e-01
 1.98214819e-05 6.13130444e-06 4.53235581e-06]
2021-01-28 15:54:15,769 - pyswarms.single.local_best - INFO - Optimize for 500 iters with {'c1': 0.1, 'c2': 0.3, 'w': 0.9, 'k': 5, 'p': 2}
2021-01-28 15:54:44,484 - pyswarms.single.local_best - INFO - Optimization finished | best cost: 936.6974888026893, best pos: [1.60004392e+00 1.11627586e+00 1.26347949e+02 1.41397413e-01
 1.92673290e-05 8.84770010e-06 6.83019249e-06]
2021-01-28 15:54:44,514 - pyswarms.single.local_best - INFO - Optimize for 500 iters with {'c1': 0.1, 'c2': 0.3, 'w': 0.9, 'k': 5, 'p': 2}
2021-01-28 15:55:11,982 - pyswarms.single.local_best - INFO - Optimization finished | best cost: 831.853478529652, best pos: [1.28239274e+00 8.35140117e-01 1.24293650e+02 2.76142045e-01
 9.32476988e-06 1.86346103e-05 2.85423010e-06]
2021-01-28 15:55:12,013 - pyswarms.single.local_best - INFO - Optimize for 500 iters with {'c1': 0.1, 'c2': 0.3, 'w': 0.9, 'k': 5, 'p': 2}
2021-01-28 15:55:41,671 - pyswarms.single.local_best - INFO - Optimization finished | best cost: 853.6637114158136, best pos: [1.18008566e+00 7.48308479e-01 1.25321341e+02 3.37567624e-01
 1.22455092e-05 1.56502214e-05 5.85624760e-07]
2021-01-28 15:55:41,702 - pyswarms.single.local_best - INFO - Optimize for 500 iters with {'c1': 0.1, 'c2': 0.3, 'w': 0.9, 'k': 5, 'p': 2}
2021-01-28 15:56:10,264 - pyswarms.single.local_best - INFO - Optimization finished | best cost: 866.227472951222, best pos: [1.06456148e+00 7.12392113e-01 1.25374672e+02 3.90941142e-01
 1.99481690e-05 1.06538423e-05 3.54691241e-07]
2021-01-28 15:56:10,293 - pyswarms.single.local_best - INFO - Optimize for 500 iters with {'c1': 0.1, 'c2': 0.3, 'w': 0.9, 'k': 5, 'p': 2}
2021-01-28 15:56:38,200 - pyswarms.single.local_best - INFO - Optimization finished | best cost: 880.1549832744945, best pos: [1.31187088e+00 8.16772341e-01 1.25667922e+02 2.69677245e-01
 1.01731277e-05 1.02349542e-05 3.65108910e-06]
2021-01-28 15:56:38,234 - pyswarms.single.local_best - INFO - Optimize for 500 iters with {'c1': 0.1, 'c2': 0.3, 'w': 0.9, 'k': 5, 'p': 2}
2021-01-28 15:57:06,554 - pyswarms.single.local_best - INFO - Optimization finished | best cost: 899.8257101297623, best pos: [9.43125233e-01 6.16276252e-01 1.25372057e+02 4.67845261e-01
 1.53328126e-05 6.74652584e-06 6.04512851e-06]
2021-01-28 15:57:06,588 - pyswarms.single.local_best - INFO - Optimize for 500 iters with {'c1': 0.1, 'c2': 0.3, 'w': 0.9, 'k': 5, 'p': 2}
2021-01-28 15:57:34,339 - pyswarms.single.local_best - INFO - Optimization finished | best cost: 846.3433317252606, best pos: [1.66752834e+00 1.11523971e+00 1.24423042e+02 1.52483999e-01
 1.03572529e-05 1.25019937e-05 3.14281563e-06]
2021-01-28 15:57:34,369 - pyswarms.single.local_best - INFO - Optimize for 500 iters with {'c1': 0.1, 'c2': 0.3, 'w': 0.9, 'k': 5, 'p': 2}
2021-01-28 15:58:01,664 - pyswarms.single.local_best - INFO - Optimization finished | best cost: 928.704803710916, best pos: [1.37167089e+00 9.29437241e-01 1.24415529e+02 2.21433399e-01
 1.53373795e-05 1.82096377e-05 5.31111341e-06]
2021-01-28 15:58:01,694 - pyswarms.single.local_best - INFO - Optimize for 500 iters with {'c1': 0.1, 'c2': 0.3, 'w': 0.9, 'k': 5, 'p': 2}
2021-01-28 15:58:29,710 - pyswarms.single.local_best - INFO - Optimization finished | best cost: 923.4883796408528, best pos: [1.22800882e+00 8.54791474e-01 1.23753408e+02 3.11158322e-01
 9.48568085e-06 8.13206377e-06 3.74239639e-06]
2021-01-28 15:58:29,744 - pyswarms.single.local_best - INFO - Optimize for 500 iters with {'c1': 0.1, 'c2': 0.3, 'w': 0.9, 'k': 5, 'p': 2}
2021-01-28 15:58:57,217 - pyswarms.single.local_best - INFO - Optimization finished | best cost: 871.4689519966136, best pos: [1.36144966e+00 1.01589192e+00 1.24616040e+02 2.22727979e-01
 2.23938695e-05 9.60260455e-06 3.83962153e-06]
2021-01-28 15:58:57,250 - pyswarms.single.local_best - INFO - Optimize for 500 iters with {'c1': 0.1, 'c2': 0.3, 'w': 0.9, 'k': 5, 'p': 2}
2021-01-28 15:59:25,763 - pyswarms.single.local_best - INFO - Optimization finished | best cost: 832.5803015296797, best pos: [1.35342123e+00 8.92683261e-01 1.26209407e+02 2.34956368e-01
 1.55747419e-05 4.79916360e-06 5.67288557e-06]
2021-01-28 15:59:25,794 - pyswarms.single.local_best - INFO - Optimize for 500 iters with {'c1': 0.1, 'c2': 0.3, 'w': 0.9, 'k': 5, 'p': 2}
2021-01-28 15:59:55,226 - pyswarms.single.local_best - INFO - Optimization finished | best cost: 870.9688639766557, best pos: [1.60833747e+00 9.97416611e-01 1.26396826e+02 1.69935813e-01
 1.16327910e-05 1.41157934e-05 2.28958769e-06]
2021-01-28 15:59:55,264 - pyswarms.single.local_best - INFO - Optimize for 500 iters with {'c1': 0.1, 'c2': 0.3, 'w': 0.9, 'k': 5, 'p': 2}
2021-01-28 16:00:24,248 - pyswarms.single.local_best - INFO - Optimization finished | best cost: 795.0763156023943, best pos: [1.40952085e+00 9.43221269e-01 1.26267355e+02 2.24449848e-01
 1.54503212e-05 1.35930010e-05 1.65177969e-06]
2021-01-28 16:00:24,280 - pyswarms.single.local_best - INFO - Optimize for 500 iters with {'c1': 0.1, 'c2': 0.3, 'w': 0.9, 'k': 5, 'p': 2}
2021-01-28 16:00:51,310 - pyswarms.single.local_best - INFO - Optimization finished | best cost: 894.0340880751032, best pos: [1.62840726e+00 1.07581180e+00 1.26066501e+02 1.54362722e-01
 1.04683473e-05 1.24333631e-05 4.01713958e-06]
2021-01-28 16:00:51,346 - pyswarms.single.local_best - INFO - Optimize for 500 iters with {'c1': 0.1, 'c2': 0.3, 'w': 0.9, 'k': 5, 'p': 2}
2021-01-28 16:01:19,388 - pyswarms.single.local_best - INFO - Optimization finished | best cost: 951.0677609491283, best pos: [8.79072568e-01 6.23948918e-01 1.26341515e+02 5.05031340e-01
 2.00938532e-05 1.14033852e-05 3.49426853e-06]
2021-01-28 16:01:19,420 - pyswarms.single.local_best - INFO - Optimize for 500 iters with {'c1': 0.1, 'c2': 0.3, 'w': 0.9, 'k': 5, 'p': 2}
2021-01-28 16:01:46,389 - pyswarms.single.local_best - INFO - Optimization finished | best cost: 918.2841884783493, best pos: [1.76743536e+00 1.25525456e+00 1.22940398e+02 1.18070362e-01
 1.62068388e-05 1.42845106e-05 3.52918141e-06]
2021-01-28 16:01:46,421 - pyswarms.single.local_best - INFO - Optimize for 500 iters with {'c1': 0.1, 'c2': 0.3, 'w': 0.9, 'k': 5, 'p': 2}
2021-01-28 16:02:16,072 - pyswarms.single.local_best - INFO - Optimization finished | best cost: 894.9379281103477, best pos: [8.21195753e-01 5.52442539e-01 1.24847282e+02 5.86429060e-01
 2.10255405e-05 1.08943822e-05 3.76327797e-07]
2021-01-28 16:02:16,105 - pyswarms.single.local_best - INFO - Optimize for 500 iters with {'c1': 0.1, 'c2': 0.3, 'w': 0.9, 'k': 5, 'p': 2}
2021-01-28 16:02:44,331 - pyswarms.single.local_best - INFO - Optimization finished | best cost: 859.5939901759715, best pos: [1.08336201e+00 7.07930802e-01 1.25917602e+02 3.68112280e-01
 2.17794012e-05 9.77159260e-06 2.79290704e-06]
2021-01-28 16:02:44,365 - pyswarms.single.local_best - INFO - Optimize for 500 iters with {'c1': 0.1, 'c2': 0.3, 'w': 0.9, 'k': 5, 'p': 2}
2021-01-28 16:03:12,889 - pyswarms.single.local_best - INFO - Optimization finished | best cost: 838.9104891711672, best pos: [1.52598379e+00 9.46924504e-01 1.28992688e+02 1.63173431e-01
 2.38829017e-05 1.01991891e-05 5.01437635e-06]
2021-01-28 16:03:12,921 - pyswarms.single.local_best - INFO - Optimize for 500 iters with {'c1': 0.1, 'c2': 0.3, 'w': 0.9, 'k': 5, 'p': 2}
2021-01-28 16:03:41,437 - pyswarms.single.local_best - INFO - Optimization finished | best cost: 861.8809251288271, best pos: [7.77429756e-01 5.54326749e-01 1.23925363e+02 6.19115403e-01
 3.90390692e-06 1.89385338e-05 5.20067868e-06]
2021-01-28 16:03:41,470 - pyswarms.single.local_best - INFO - Optimize for 500 iters with {'c1': 0.1, 'c2': 0.3, 'w': 0.9, 'k': 5, 'p': 2}
2021-01-28 16:04:08,503 - pyswarms.single.local_best - INFO - Optimization finished | best cost: 901.4721823464608, best pos: [9.03137353e-01 6.44228495e-01 1.22622279e+02 5.02710367e-01
 1.23032038e-05 1.03852832e-05 5.26202771e-06]
2021-01-28 16:04:08,537 - pyswarms.single.local_best - INFO - Optimize for 500 iters with {'c1': 0.1, 'c2': 0.3, 'w': 0.9, 'k': 5, 'p': 2}
2021-01-28 16:04:37,872 - pyswarms.single.local_best - INFO - Optimization finished | best cost: 830.0845768794237, best pos: [1.16455529e+00 7.29993233e-01 1.28423669e+02 3.11220325e-01
 1.85098524e-05 1.07791054e-05 4.00992631e-06]
2021-01-28 16:04:37,905 - pyswarms.single.local_best - INFO - Optimize for 500 iters with {'c1': 0.1, 'c2': 0.3, 'w': 0.9, 'k': 5, 'p': 2}
2021-01-28 16:05:05,363 - pyswarms.single.local_best - INFO - Optimization finished | best cost: 900.9598271052093, best pos: [1.31709840e+00 8.88086967e-01 1.24894963e+02 2.51335759e-01
 2.18312770e-05 1.90318551e-05 1.08443263e-06]
2021-01-28 16:05:05,395 - pyswarms.single.local_best - INFO - Optimize for 500 iters with {'c1': 0.1, 'c2': 0.3, 'w': 0.9, 'k': 5, 'p': 2}
2021-01-28 16:05:33,528 - pyswarms.single.local_best - INFO - Optimization finished | best cost: 910.4483745282131, best pos: [9.97675846e-01 6.98146362e-01 1.26463408e+02 4.00783108e-01
 2.38055725e-05 1.92098276e-05 1.63726072e-06]
2021-01-28 16:05:33,562 - pyswarms.single.local_best - INFO - Optimize for 500 iters with {'c1': 0.1, 'c2': 0.3, 'w': 0.9, 'k': 5, 'p': 2}
2021-01-28 16:06:02,812 - pyswarms.single.local_best - INFO - Optimization finished | best cost: 876.4101867014701, best pos: [1.15647311e+00 8.09000105e-01 1.23981852e+02 3.53747942e-01
 6.31558006e-06 1.18510236e-05 2.42300540e-06]
2021-01-28 16:06:02,846 - pyswarms.single.local_best - INFO - Optimize for 500 iters with {'c1': 0.1, 'c2': 0.3, 'w': 0.9, 'k': 5, 'p': 2}
2021-01-28 16:06:32,175 - pyswarms.single.local_best - INFO - Optimization finished | best cost: 904.5086744188384, best pos: [1.86416354e+00 1.25913130e+00 1.26557730e+02 9.03361964e-02
 1.41430604e-05 1.08886215e-05 5.27402027e-06]
2021-01-28 16:06:32,208 - pyswarms.single.local_best - INFO - Optimize for 500 iters with {'c1': 0.1, 'c2': 0.3, 'w': 0.9, 'k': 5, 'p': 2}
2021-01-28 16:07:00,628 - pyswarms.single.local_best - INFO - Optimization finished | best cost: 945.6465478741594, best pos: [9.63461052e-01 6.34697463e-01 1.24086271e+02 4.69967483e-01
 1.24382186e-05 1.73742123e-05 9.61676992e-08]
2021-01-28 16:07:00,662 - pyswarms.single.local_best - INFO - Optimize for 500 iters with {'c1': 0.1, 'c2': 0.3, 'w': 0.9, 'k': 5, 'p': 2}
2021-01-28 16:07:29,795 - pyswarms.single.local_best - INFO - Optimization finished | best cost: 883.1043533349732, best pos: [1.62450423e+00 1.09102784e+00 1.25664421e+02 1.53735538e-01
 8.08742234e-06 6.72426782e-06 6.00412253e-06]
2021-01-28 16:07:29,825 - pyswarms.single.local_best - INFO - Optimize for 500 iters with {'c1': 0.1, 'c2': 0.3, 'w': 0.9, 'k': 5, 'p': 2}
2021-01-28 16:07:57,887 - pyswarms.single.local_best - INFO - Optimization finished | best cost: 862.0329703541895, best pos: [1.43606535e+00 1.16230872e+00 1.22275418e+02 1.80172241e-01
 1.38178098e-05 1.29081582e-05 9.49240707e-06]
2021-01-28 16:07:57,920 - pyswarms.single.local_best - INFO - Optimize for 500 iters with {'c1': 0.1, 'c2': 0.3, 'w': 0.9, 'k': 5, 'p': 2}
2021-01-28 16:08:26,606 - pyswarms.single.local_best - INFO - Optimization finished | best cost: 838.329199141414, best pos: [1.34628611e+00 8.22620082e-01 1.23747525e+02 2.81172906e-01
 1.06368876e-05 1.27450910e-05 3.01721903e-07]
2021-01-28 16:08:26,639 - pyswarms.single.local_best - INFO - Optimize for 500 iters with {'c1': 0.1, 'c2': 0.3, 'w': 0.9, 'k': 5, 'p': 2}
2021-01-28 16:08:55,668 - pyswarms.single.local_best - INFO - Optimization finished | best cost: 893.0875028087085, best pos: [1.70566879e+00 1.20426696e+00 1.28410916e+02 1.08949663e-01
 2.32418753e-05 1.61336926e-05 5.39298713e-06]
2021-01-28 16:08:55,702 - pyswarms.single.local_best - INFO - Optimize for 500 iters with {'c1': 0.1, 'c2': 0.3, 'w': 0.9, 'k': 5, 'p': 2}
2021-01-28 16:09:24,757 - pyswarms.single.local_best - INFO - Optimization finished | best cost: 863.4648324123235, best pos: [9.27125802e-01 6.09555321e-01 1.25190199e+02 4.83187553e-01
 2.08403181e-05 1.10857423e-05 1.48798309e-06]
2021-01-28 16:09:24,790 - pyswarms.single.local_best - INFO - Optimize for 500 iters with {'c1': 0.1, 'c2': 0.3, 'w': 0.9, 'k': 5, 'p': 2}
2021-01-28 16:09:53,267 - pyswarms.single.local_best - INFO - Optimization finished | best cost: 893.8519037103089, best pos: [1.43284507e+00 9.13485467e-01 1.25203060e+02 2.11750970e-01
 2.36024136e-05 1.07976329e-05 2.69102681e-06]
2021-01-28 16:09:53,298 - pyswarms.single.local_best - INFO - Optimize for 500 iters with {'c1': 0.1, 'c2': 0.3, 'w': 0.9, 'k': 5, 'p': 2}
2021-01-28 16:10:21,154 - pyswarms.single.local_best - INFO - Optimization finished | best cost: 848.8542417876212, best pos: [1.34600413e+00 8.59954469e-01 1.24413163e+02 2.76732922e-01
 1.54941885e-05 9.51982045e-07 1.74534114e-06]
2021-01-28 16:10:21,185 - pyswarms.single.local_best - INFO - Optimize for 500 iters with {'c1': 0.1, 'c2': 0.3, 'w': 0.9, 'k': 5, 'p': 2}
2021-01-28 16:10:49,642 - pyswarms.single.local_best - INFO - Optimization finished | best cost: 862.0461952972147, best pos: [1.67867394e+00 1.08594205e+00 1.26004614e+02 1.54066672e-01
 1.65312407e-05 1.67509744e-05 3.51518583e-07]
2021-01-28 16:10:49,674 - pyswarms.single.local_best - INFO - Optimize for 500 iters with {'c1': 0.1, 'c2': 0.3, 'w': 0.9, 'k': 5, 'p': 2}
2021-01-28 16:11:17,456 - pyswarms.single.local_best - INFO - Optimization finished | best cost: 884.1910169162398, best pos: [1.66997611e+00 1.01917787e+00 1.26911793e+02 1.43627443e-01
 1.90917362e-05 1.15537904e-05 2.62680157e-06]
2021-01-28 16:11:17,496 - pyswarms.single.local_best - INFO - Optimize for 500 iters with {'c1': 0.1, 'c2': 0.3, 'w': 0.9, 'k': 5, 'p': 2}
2021-01-28 16:11:45,932 - pyswarms.single.local_best - INFO - Optimization finished | best cost: 834.4679886746986, best pos: [1.76868065e+00 1.11511421e+00 1.26409850e+02 1.33799190e-01
 1.30510026e-05 1.69274494e-05 9.57481894e-07]
2021-01-28 16:11:45,964 - pyswarms.single.local_best - INFO - Optimize for 500 iters with {'c1': 0.1, 'c2': 0.3, 'w': 0.9, 'k': 5, 'p': 2}
2021-01-28 16:12:14,280 - pyswarms.single.local_best - INFO - Optimization finished | best cost: 858.8056332876656, best pos: [1.11278071e+00 7.65754377e-01 1.23886564e+02 3.46370990e-01
 3.31673202e-06 9.19469327e-06 9.28706240e-06]
2021-01-28 16:12:14,311 - pyswarms.single.local_best - INFO - Optimize for 500 iters with {'c1': 0.1, 'c2': 0.3, 'w': 0.9, 'k': 5, 'p': 2}
2021-01-28 16:12:43,360 - pyswarms.single.local_best - INFO - Optimization finished | best cost: 857.2402463090393, best pos: [1.33007391e+00 9.11750068e-01 1.23503606e+02 2.58586819e-01
 2.18884418e-05 1.30081379e-05 5.93126409e-07]
2021-01-28 16:12:43,392 - pyswarms.single.local_best - INFO - Optimize for 500 iters with {'c1': 0.1, 'c2': 0.3, 'w': 0.9, 'k': 5, 'p': 2}
2021-01-28 16:13:11,639 - pyswarms.single.local_best - INFO - Optimization finished | best cost: 836.644877494088, best pos: [1.04890360e+00 6.83486292e-01 1.26417778e+02 3.90629030e-01
 1.19307603e-05 7.43450007e-06 6.01141848e-06]
2021-01-28 16:13:11,672 - pyswarms.single.local_best - INFO - Optimize for 500 iters with {'c1': 0.1, 'c2': 0.3, 'w': 0.9, 'k': 5, 'p': 2}
2021-01-28 16:13:39,256 - pyswarms.single.local_best - INFO - Optimization finished | best cost: 945.8375375411114, best pos: [1.79045810e+00 1.13122341e+00 1.24599583e+02 1.33409228e-01
 1.14186494e-05 6.13485204e-06 2.70559370e-06]
2021-01-28 16:13:39,289 - pyswarms.single.local_best - INFO - Optimize for 500 iters with {'c1': 0.1, 'c2': 0.3, 'w': 0.9, 'k': 5, 'p': 2}
2021-01-28 16:14:06,958 - pyswarms.single.local_best - INFO - Optimization finished | best cost: 809.3884634986366, best pos: [1.37403005e+00 9.30220041e-01 1.24389943e+02 2.29079139e-01
 8.88494257e-06 5.65688575e-07 8.26840506e-06]
2021-01-28 16:14:06,989 - pyswarms.single.local_best - INFO - Optimize for 500 iters with {'c1': 0.1, 'c2': 0.3, 'w': 0.9, 'k': 5, 'p': 2}
2021-01-28 16:14:35,847 - pyswarms.single.local_best - INFO - Optimization finished | best cost: 914.5216476080085, best pos: [1.23119806e+00 8.91487289e-01 1.25125819e+02 2.70792533e-01
 7.36490008e-06 5.18406544e-07 1.20051889e-05]
2021-01-28 16:14:35,888 - pyswarms.single.local_best - INFO - Optimize for 500 iters with {'c1': 0.1, 'c2': 0.3, 'w': 0.9, 'k': 5, 'p': 2}
2021-01-28 16:15:03,643 - pyswarms.single.local_best - INFO - Optimization finished | best cost: 901.872471780031, best pos: [1.51497370e+00 1.02256413e+00 1.26402220e+02 1.77769227e-01
 9.08696826e-06 1.48373914e-05 5.30200425e-06]
2021-01-28 16:15:03,677 - pyswarms.single.local_best - INFO - Optimize for 500 iters with {'c1': 0.1, 'c2': 0.3, 'w': 0.9, 'k': 5, 'p': 2}
2021-01-28 16:15:32,358 - pyswarms.single.local_best - INFO - Optimization finished | best cost: 929.6351493194501, best pos: [9.60398145e-01 6.48106044e-01 1.26198037e+02 4.54529446e-01
 8.82300175e-06 7.00369345e-06 6.85436104e-06]
2021-01-28 16:15:32,391 - pyswarms.single.local_best - INFO - Optimize for 500 iters with {'c1': 0.1, 'c2': 0.3, 'w': 0.9, 'k': 5, 'p': 2}
2021-01-28 16:16:00,501 - pyswarms.single.local_best - INFO - Optimization finished | best cost: 910.6240952959831, best pos: [1.07567128e+00 8.37909462e-01 1.24989632e+02 3.59100418e-01
 1.17004181e-05 1.84420495e-05 3.52859006e-06]
2021-01-28 16:16:00,533 - pyswarms.single.local_best - INFO - Optimize for 500 iters with {'c1': 0.1, 'c2': 0.3, 'w': 0.9, 'k': 5, 'p': 2}
2021-01-28 16:16:29,035 - pyswarms.single.local_best - INFO - Optimization finished | best cost: 923.8620783521012, best pos: [1.34663277e+00 9.06446289e-01 1.24763352e+02 2.56737461e-01
 1.80157477e-05 8.15148741e-06 1.54621852e-06]
2021-01-28 16:16:29,068 - pyswarms.single.local_best - INFO - Optimize for 500 iters with {'c1': 0.1, 'c2': 0.3, 'w': 0.9, 'k': 5, 'p': 2}
2021-01-28 16:16:58,684 - pyswarms.single.local_best - INFO - Optimization finished | best cost: 846.4230277294391, best pos: [1.47929027e+00 1.01472039e+00 1.26135407e+02 1.89402297e-01
 1.85234826e-05 2.21459922e-05 1.45103400e-06]
2021-01-28 16:16:58,716 - pyswarms.single.local_best - INFO - Optimize for 500 iters with {'c1': 0.1, 'c2': 0.3, 'w': 0.9, 'k': 5, 'p': 2}
2021-01-28 16:17:26,799 - pyswarms.single.local_best - INFO - Optimization finished | best cost: 903.5901173682654, best pos: [1.31000012e+00 9.14970949e-01 1.21793211e+02 2.62305487e-01
 2.31486652e-05 1.91095070e-05 4.56791877e-07]
2021-01-28 16:17:26,833 - pyswarms.single.local_best - INFO - Optimize for 500 iters with {'c1': 0.1, 'c2': 0.3, 'w': 0.9, 'k': 5, 'p': 2}
2021-01-28 16:17:54,700 - pyswarms.single.local_best - INFO - Optimization finished | best cost: 882.9112056193733, best pos: [1.63431215e+00 1.11553144e+00 1.26890701e+02 1.25723142e-01
 4.34279862e-06 6.48891366e-06 1.19762029e-05]
2021-01-28 16:17:54,739 - pyswarms.single.local_best - INFO - Optimize for 500 iters with {'c1': 0.1, 'c2': 0.3, 'w': 0.9, 'k': 5, 'p': 2}
2021-01-28 16:18:22,505 - pyswarms.single.local_best - INFO - Optimization finished | best cost: 902.0271326375387, best pos: [1.42538573e+00 9.35976328e-01 1.23469435e+02 2.25899891e-01
 2.39063287e-05 9.10101975e-06 1.10657078e-06]
2021-01-28 16:18:22,538 - pyswarms.single.local_best - INFO - Optimize for 500 iters with {'c1': 0.1, 'c2': 0.3, 'w': 0.9, 'k': 5, 'p': 2}
2021-01-28 16:18:51,902 - pyswarms.single.local_best - INFO - Optimization finished | best cost: 885.2133446969009, best pos: [1.40915791e+00 8.69245949e-01 1.26843036e+02 2.34779036e-01
 1.64409574e-05 1.05480581e-05 1.39659237e-06]
2021-01-28 16:18:51,936 - pyswarms.single.local_best - INFO - Optimize for 500 iters with {'c1': 0.1, 'c2': 0.3, 'w': 0.9, 'k': 5, 'p': 2}
2021-01-28 16:19:19,583 - pyswarms.single.local_best - INFO - Optimization finished | best cost: 906.9944709400563, best pos: [1.23755051e+00 8.14978487e-01 1.26539422e+02 2.84725867e-01
 9.79546757e-06 1.34898610e-05 5.60988335e-06]
2021-01-28 16:19:19,617 - pyswarms.single.local_best - INFO - Optimize for 500 iters with {'c1': 0.1, 'c2': 0.3, 'w': 0.9, 'k': 5, 'p': 2}
2021-01-28 16:19:47,407 - pyswarms.single.local_best - INFO - Optimization finished | best cost: 869.7717127183606, best pos: [1.67364566e+00 1.15413159e+00 1.24645494e+02 1.33940569e-01
 4.19548195e-06 3.33926570e-06 8.53681171e-06]
2021-01-28 16:19:47,441 - pyswarms.single.local_best - INFO - Optimize for 500 iters with {'c1': 0.1, 'c2': 0.3, 'w': 0.9, 'k': 5, 'p': 2}
2021-01-28 16:20:16,604 - pyswarms.single.local_best - INFO - Optimization finished | best cost: 874.5437154949179, best pos: [8.65820431e-01 5.80818426e-01 1.24176966e+02 5.34688151e-01
 1.39334609e-05 1.65149167e-05 2.65736936e-06]
2021-01-28 16:20:16,640 - pyswarms.single.local_best - INFO - Optimize for 500 iters with {'c1': 0.1, 'c2': 0.3, 'w': 0.9, 'k': 5, 'p': 2}
2021-01-28 16:20:45,115 - pyswarms.single.local_best - INFO - Optimization finished | best cost: 838.714537550429, best pos: [9.55517566e-01 6.29597383e-01 1.24589759e+02 4.61964628e-01
 1.10286038e-05 1.91972429e-05 1.45070421e-06]
2021-01-28 16:20:45,146 - pyswarms.single.local_best - INFO - Optimize for 500 iters with {'c1': 0.1, 'c2': 0.3, 'w': 0.9, 'k': 5, 'p': 2}
2021-01-28 16:21:13,118 - pyswarms.single.local_best - INFO - Optimization finished | best cost: 839.7713079142183, best pos: [1.46753860e+00 1.04892324e+00 1.23479716e+02 1.89962632e-01
 2.00589739e-05 1.08230977e-05 4.49342331e-06]
2021-01-28 16:21:13,152 - pyswarms.single.local_best - INFO - Optimize for 500 iters with {'c1': 0.1, 'c2': 0.3, 'w': 0.9, 'k': 5, 'p': 2}
2021-01-28 16:21:42,167 - pyswarms.single.local_best - INFO - Optimization finished | best cost: 820.1414426705078, best pos: [1.38694807e+00 8.37591807e-01 1.26375631e+02 2.39536424e-01
 1.75453214e-05 6.70294579e-06 2.37422888e-06]
2021-01-28 16:21:42,202 - pyswarms.single.local_best - INFO - Optimize for 500 iters with {'c1': 0.1, 'c2': 0.3, 'w': 0.9, 'k': 5, 'p': 2}
2021-01-28 16:22:11,674 - pyswarms.single.local_best - INFO - Optimization finished | best cost: 853.816850494521, best pos: [1.31477412e+00 8.67688985e-01 1.24761801e+02 2.51360750e-01
 2.43296962e-05 9.73357181e-06 2.83621434e-06]
2021-01-28 16:22:11,703 - pyswarms.single.local_best - INFO - Optimize for 500 iters with {'c1': 0.1, 'c2': 0.3, 'w': 0.9, 'k': 5, 'p': 2}
2021-01-28 16:22:40,295 - pyswarms.single.local_best - INFO - Optimization finished | best cost: 840.1982884732829, best pos: [1.32274619e+00 8.64503672e-01 1.25795897e+02 2.68280460e-01
 1.22331252e-05 1.33163388e-05 1.19226733e-06]
2021-01-28 16:22:40,328 - pyswarms.single.local_best - INFO - Optimize for 500 iters with {'c1': 0.1, 'c2': 0.3, 'w': 0.9, 'k': 5, 'p': 2}
2021-01-28 16:23:08,925 - pyswarms.single.local_best - INFO - Optimization finished | best cost: 879.212221907296, best pos: [1.32558597e+00 9.00479990e-01 1.26215320e+02 2.33990931e-01
 2.43684555e-05 7.23602125e-06 5.62635950e-06]
2021-01-28 16:23:08,955 - pyswarms.single.local_best - INFO - Optimize for 500 iters with {'c1': 0.1, 'c2': 0.3, 'w': 0.9, 'k': 5, 'p': 2}
2021-01-28 16:23:37,920 - pyswarms.single.local_best - INFO - Optimization finished | best cost: 859.3255993834514, best pos: [1.20865119e+00 8.26623233e-01 1.25583293e+02 2.88820210e-01
 2.43110681e-05 1.86694597e-05 1.48778791e-06]
2021-01-28 16:23:37,953 - pyswarms.single.local_best - INFO - Optimize for 500 iters with {'c1': 0.1, 'c2': 0.3, 'w': 0.9, 'k': 5, 'p': 2}
2021-01-28 16:24:06,173 - pyswarms.single.local_best - INFO - Optimization finished | best cost: 829.3249215114529, best pos: [1.23567024e+00 8.02018836e-01 1.23793284e+02 3.12549341e-01
 7.07240645e-06 2.26757173e-05 1.62305141e-07]
2021-01-28 16:24:06,205 - pyswarms.single.local_best - INFO - Optimize for 500 iters with {'c1': 0.1, 'c2': 0.3, 'w': 0.9, 'k': 5, 'p': 2}
2021-01-28 16:24:35,310 - pyswarms.single.local_best - INFO - Optimization finished | best cost: 861.500810082623, best pos: [1.36192000e+00 9.24670756e-01 1.24109353e+02 2.50014685e-01
 1.68129577e-05 9.87994453e-06 1.91974859e-06]
2021-01-28 16:24:35,345 - pyswarms.single.local_best - INFO - Optimize for 500 iters with {'c1': 0.1, 'c2': 0.3, 'w': 0.9, 'k': 5, 'p': 2}
2021-01-28 16:25:03,845 - pyswarms.single.local_best - INFO - Optimization finished | best cost: 886.0170617619593, best pos: [1.25301820e+00 8.36516782e-01 1.26431992e+02 2.84314240e-01
 1.95015610e-05 7.99618689e-06 2.33093553e-06]
2021-01-28 16:25:03,879 - pyswarms.single.local_best - INFO - Optimize for 500 iters with {'c1': 0.1, 'c2': 0.3, 'w': 0.9, 'k': 5, 'p': 2}
2021-01-28 16:25:33,578 - pyswarms.single.local_best - INFO - Optimization finished | best cost: 853.0818453144394, best pos: [1.52968630e+00 1.01428642e+00 1.26220748e+02 1.63686172e-01
 1.11737651e-05 4.08517882e-06 9.05658000e-06]
2021-01-28 16:25:33,612 - pyswarms.single.local_best - INFO - Optimize for 500 iters with {'c1': 0.1, 'c2': 0.3, 'w': 0.9, 'k': 5, 'p': 2}
2021-01-28 16:26:01,020 - pyswarms.single.local_best - INFO - Optimization finished | best cost: 865.0015657331014, best pos: [1.56443537e+00 1.02823009e+00 1.24395181e+02 1.78869279e-01
 1.98960006e-05 1.37111986e-06 3.47092292e-06]
2021-01-28 16:26:01,052 - pyswarms.single.local_best - INFO - Optimize for 500 iters with {'c1': 0.1, 'c2': 0.3, 'w': 0.9, 'k': 5, 'p': 2}
2021-01-28 16:26:29,366 - pyswarms.single.local_best - INFO - Optimization finished | best cost: 877.5636883460003, best pos: [9.00244258e-01 6.52389342e-01 1.23569271e+02 5.12795303e-01
 1.55825180e-05 1.26646393e-05 5.40137555e-07]
2021-01-28 16:26:29,407 - pyswarms.single.local_best - INFO - Optimize for 500 iters with {'c1': 0.1, 'c2': 0.3, 'w': 0.9, 'k': 5, 'p': 2}
2021-01-28 16:26:57,109 - pyswarms.single.local_best - INFO - Optimization finished | best cost: 881.1047782548217, best pos: [1.55216700e+00 1.06675202e+00 1.23734945e+02 1.75722167e-01
 9.20779131e-06 9.30413441e-06 5.68050450e-06]
2021-01-28 16:26:57,143 - pyswarms.single.local_best - INFO - Optimize for 500 iters with {'c1': 0.1, 'c2': 0.3, 'w': 0.9, 'k': 5, 'p': 2}
2021-01-28 16:27:25,650 - pyswarms.single.local_best - INFO - Optimization finished | best cost: 865.0987221658304, best pos: [9.89686178e-01 6.73298992e-01 1.24322385e+02 4.47313688e-01
 2.13168664e-05 9.02492287e-06 2.82192051e-07]
2021-01-28 16:27:25,683 - pyswarms.single.local_best - INFO - Optimize for 500 iters with {'c1': 0.1, 'c2': 0.3, 'w': 0.9, 'k': 5, 'p': 2}
2021-01-28 16:27:53,924 - pyswarms.single.local_best - INFO - Optimization finished | best cost: 852.8590990908456, best pos: [1.61160408e+00 1.06517265e+00 1.24544118e+02 1.70142701e-01
 1.60343501e-05 3.57243556e-06 3.19588365e-06]
2021-01-28 16:27:53,957 - pyswarms.single.local_best - INFO - Optimize for 500 iters with {'c1': 0.1, 'c2': 0.3, 'w': 0.9, 'k': 5, 'p': 2}
2021-01-28 16:28:20,709 - pyswarms.single.local_best - INFO - Optimization finished | best cost: 836.2816072951013, best pos: [1.08146745e+00 7.96045879e-01 1.25172206e+02 3.46879574e-01
 2.40542023e-05 8.45125521e-06 4.65717999e-06]
2021-01-28 16:28:20,742 - pyswarms.single.local_best - INFO - Optimize for 500 iters with {'c1': 0.1, 'c2': 0.3, 'w': 0.9, 'k': 5, 'p': 2}
2021-01-28 16:28:48,611 - pyswarms.single.local_best - INFO - Optimization finished | best cost: 911.097859881554, best pos: [9.06212000e-01 5.92177882e-01 1.23984614e+02 5.23459910e-01
 1.31655685e-05 1.10150913e-05 1.82860831e-06]
2021-01-28 16:28:48,642 - pyswarms.single.local_best - INFO - Optimize for 500 iters with {'c1': 0.1, 'c2': 0.3, 'w': 0.9, 'k': 5, 'p': 2}
2021-01-28 16:29:16,869 - pyswarms.single.local_best - INFO - Optimization finished | best cost: 852.6659685777104, best pos: [1.32394433e+00 8.62119322e-01 1.23261367e+02 2.68944608e-01
 5.62054609e-06 1.14156312e-05 5.13575448e-06]
2021-01-28 16:29:16,903 - pyswarms.single.local_best - INFO - Optimize for 500 iters with {'c1': 0.1, 'c2': 0.3, 'w': 0.9, 'k': 5, 'p': 2}
2021-01-28 16:29:45,837 - pyswarms.single.local_best - INFO - Optimization finished | best cost: 890.5359439477107, best pos: [1.31945295e+00 9.12208598e-01 1.25633332e+02 2.50407314e-01
 1.99364408e-05 1.25456097e-05 2.49189392e-06]
2021-01-28 16:29:45,869 - pyswarms.single.local_best - INFO - Optimize for 500 iters with {'c1': 0.1, 'c2': 0.3, 'w': 0.9, 'k': 5, 'p': 2}
2021-01-28 16:30:13,869 - pyswarms.single.local_best - INFO - Optimization finished | best cost: 915.6161549622756, best pos: [1.64787876e+00 1.21716771e+00 1.27869147e+02 1.14855512e-01
 1.27400280e-05 1.11352913e-05 1.01352898e-05]
2021-01-28 16:30:13,900 - pyswarms.single.local_best - INFO - Optimize for 500 iters with {'c1': 0.1, 'c2': 0.3, 'w': 0.9, 'k': 5, 'p': 2}
2021-01-28 16:30:40,971 - pyswarms.single.local_best - INFO - Optimization finished | best cost: 833.3374016983731, best pos: [1.62331207e+00 1.17401640e+00 1.27750754e+02 1.29628609e-01
 1.03840047e-05 1.15225601e-05 8.33107725e-06]
2021-01-28 16:30:41,005 - pyswarms.single.local_best - INFO - Optimize for 500 iters with {'c1': 0.1, 'c2': 0.3, 'w': 0.9, 'k': 5, 'p': 2}
2021-01-28 16:31:08,819 - pyswarms.single.local_best - INFO - Optimization finished | best cost: 908.5534116577568, best pos: [1.04696857e+00 7.31299313e-01 1.26765004e+02 3.76780113e-01
 1.42198208e-05 9.45099077e-06 6.08631920e-06]
2021-01-28 16:31:08,853 - pyswarms.single.local_best - INFO - Optimize for 500 iters with {'c1': 0.1, 'c2': 0.3, 'w': 0.9, 'k': 5, 'p': 2}
2021-01-28 16:31:37,619 - pyswarms.single.local_best - INFO - Optimization finished | best cost: 865.6671156468642, best pos: [1.27536963e+00 8.97148141e-01 1.24294916e+02 2.70915520e-01
 1.90775625e-05 1.93844942e-05 7.65304683e-07]
2021-01-28 16:31:37,650 - pyswarms.single.local_best - INFO - Optimize for 500 iters with {'c1': 0.1, 'c2': 0.3, 'w': 0.9, 'k': 5, 'p': 2}
2021-01-28 16:32:05,597 - pyswarms.single.local_best - INFO - Optimization finished | best cost: 871.9394153421324, best pos: [1.45094890e+00 9.98132823e-01 1.21545482e+02 2.16619216e-01
 1.50721952e-05 1.84563743e-05 1.30356780e-06]
2021-01-28 16:32:05,626 - pyswarms.single.local_best - INFO - Optimize for 500 iters with {'c1': 0.1, 'c2': 0.3, 'w': 0.9, 'k': 5, 'p': 2}
2021-01-28 16:32:33,294 - pyswarms.single.local_best - INFO - Optimization finished | best cost: 838.7921354800482, best pos: [1.15086212e+00 7.16647469e-01 1.27256990e+02 3.28962475e-01
 2.19419455e-05 1.20110022e-05 1.64404496e-06]
2021-01-28 16:32:33,328 - pyswarms.single.local_best - INFO - Optimize for 500 iters with {'c1': 0.1, 'c2': 0.3, 'w': 0.9, 'k': 5, 'p': 2}
2021-01-28 16:33:01,590 - pyswarms.single.local_best - INFO - Optimization finished | best cost: 840.075040788668, best pos: [1.81441173e+00 1.19273246e+00 1.26572211e+02 9.75177529e-02
 1.07251988e-05 1.00502686e-05 6.54074576e-06]
2021-01-28 16:33:01,619 - pyswarms.single.local_best - INFO - Optimize for 500 iters with {'c1': 0.1, 'c2': 0.3, 'w': 0.9, 'k': 5, 'p': 2}
2021-01-28 16:33:28,971 - pyswarms.single.local_best - INFO - Optimization finished | best cost: 853.071789236973, best pos: [1.20014327e+00 7.76793700e-01 1.24722799e+02 3.25878367e-01
 1.15261096e-05 1.46824856e-05 1.30944932e-06]
2021-01-28 16:33:29,003 - pyswarms.single.local_best - INFO - Optimize for 500 iters with {'c1': 0.1, 'c2': 0.3, 'w': 0.9, 'k': 5, 'p': 2}
2021-01-28 16:33:57,850 - pyswarms.single.local_best - INFO - Optimization finished | best cost: 952.1686844701675, best pos: [1.60866891e+00 1.07826266e+00 1.23637437e+02 1.68445456e-01
 1.37190005e-05 7.27600979e-06 3.84098567e-06]
2021-01-28 16:33:57,884 - pyswarms.single.local_best - INFO - Optimize for 500 iters with {'c1': 0.1, 'c2': 0.3, 'w': 0.9, 'k': 5, 'p': 2}
2021-01-28 16:34:27,247 - pyswarms.single.local_best - INFO - Optimization finished | best cost: 846.5096390687797, best pos: [1.44616902e+00 9.28419554e-01 1.26395493e+02 2.02417788e-01
 1.07409299e-05 7.22884040e-06 6.13106482e-06]
2021-01-28 16:34:27,281 - pyswarms.single.local_best - INFO - Optimize for 500 iters with {'c1': 0.1, 'c2': 0.3, 'w': 0.9, 'k': 5, 'p': 2}
2021-01-28 16:34:56,172 - pyswarms.single.local_best - INFO - Optimization finished | best cost: 839.1935309920029, best pos: [1.18780320e+00 8.11835794e-01 1.24533420e+02 3.09702335e-01
 2.29386287e-05 7.35889502e-06 2.95126244e-06]
2021-01-28 16:34:56,204 - pyswarms.single.local_best - INFO - Optimize for 500 iters with {'c1': 0.1, 'c2': 0.3, 'w': 0.9, 'k': 5, 'p': 2}
2021-01-28 16:35:24,480 - pyswarms.single.local_best - INFO - Optimization finished | best cost: 919.8861169148116, best pos: [1.40176824e+00 8.30759845e-01 1.24075259e+02 2.60434152e-01
 1.01650037e-05 8.36884719e-06 1.77082196e-06]
2021-01-28 16:35:24,510 - pyswarms.single.local_best - INFO - Optimize for 500 iters with {'c1': 0.1, 'c2': 0.3, 'w': 0.9, 'k': 5, 'p': 2}
2021-01-28 16:35:52,815 - pyswarms.single.local_best - INFO - Optimization finished | best cost: 865.9267943622833, best pos: [1.34329848e+00 8.60391076e-01 1.28767035e+02 2.41483678e-01
 2.77260381e-06 1.38591930e-05 5.73739305e-06]
2021-01-28 16:35:52,850 - pyswarms.single.local_best - INFO - Optimize for 500 iters with {'c1': 0.1, 'c2': 0.3, 'w': 0.9, 'k': 5, 'p': 2}
2021-01-28 16:36:21,006 - pyswarms.single.local_best - INFO - Optimization finished | best cost: 916.2402291964755, best pos: [1.42627880e+00 1.01400716e+00 1.24533041e+02 2.05186192e-01
 2.39031517e-05 1.12149701e-05 3.03549970e-06]
2021-01-28 16:36:21,042 - pyswarms.single.local_best - INFO - Optimize for 500 iters with {'c1': 0.1, 'c2': 0.3, 'w': 0.9, 'k': 5, 'p': 2}
2021-01-28 16:36:49,405 - pyswarms.single.local_best - INFO - Optimization finished | best cost: 825.934565566909, best pos: [1.72561074e+00 1.12886960e+00 1.27033046e+02 1.18954034e-01
 8.83747841e-06 5.07481039e-06 7.14382919e-06]
2021-01-28 16:36:49,437 - pyswarms.single.local_best - INFO - Optimize for 500 iters with {'c1': 0.1, 'c2': 0.3, 'w': 0.9, 'k': 5, 'p': 2}
2021-01-28 16:37:18,190 - pyswarms.single.local_best - INFO - Optimization finished | best cost: 857.1882639869534, best pos: [1.34349910e+00 8.99854708e-01 1.28948092e+02 2.14225984e-01
 1.19436224e-05 1.68692188e-05 7.96954778e-06]
2021-01-28 16:37:18,222 - pyswarms.single.local_best - INFO - Optimize for 500 iters with {'c1': 0.1, 'c2': 0.3, 'w': 0.9, 'k': 5, 'p': 2}
2021-01-28 16:37:46,629 - pyswarms.single.local_best - INFO - Optimization finished | best cost: 800.5961422530976, best pos: [1.14939595e+00 7.38094887e-01 1.23656230e+02 3.54856002e-01
 1.45811460e-05 1.05925390e-05 1.53760160e-06]
2021-01-28 16:37:46,658 - pyswarms.single.local_best - INFO - Optimize for 500 iters with {'c1': 0.1, 'c2': 0.3, 'w': 0.9, 'k': 5, 'p': 2}
2021-01-28 16:38:15,007 - pyswarms.single.local_best - INFO - Optimization finished | best cost: 855.2775756013439, best pos: [1.29302624e+00 8.15739058e-01 1.24126132e+02 2.91188032e-01
 1.06693799e-05 6.25345811e-06 3.22329361e-06]
2021-01-28 16:38:15,045 - pyswarms.single.local_best - INFO - Optimize for 500 iters with {'c1': 0.1, 'c2': 0.3, 'w': 0.9, 'k': 5, 'p': 2}
2021-01-28 16:38:39,696 - pyswarms.single.local_best - INFO - Optimization finished | best cost: 469.25743369160745, best pos: [8.80490557e-01 1.53407689e+00 1.37955534e+02 5.24324521e-01
 1.78399123e-05 2.46416154e-06 1.02562468e-06]
2021-01-28 16:38:39,729 - pyswarms.single.local_best - INFO - Optimize for 500 iters with {'c1': 0.1, 'c2': 0.3, 'w': 0.9, 'k': 5, 'p': 2}
2021-01-28 16:39:04,202 - pyswarms.single.local_best - INFO - Optimization finished | best cost: 422.63977818588955, best pos: [8.16267753e-01 1.94676445e+00 1.38620028e+02 5.79922349e-01
 1.10411060e-05 4.28381511e-06 3.00403286e-06]
2021-01-28 16:39:04,236 - pyswarms.single.local_best - INFO - Optimize for 500 iters with {'c1': 0.1, 'c2': 0.3, 'w': 0.9, 'k': 5, 'p': 2}
2021-01-28 16:39:29,777 - pyswarms.single.local_best - INFO - Optimization finished | best cost: 424.0000935498192, best pos: [7.75452322e-01 1.87645600e+00 1.38604284e+02 6.16876367e-01
 6.84296225e-06 3.05062818e-06 6.34079596e-06]
2021-01-28 16:39:29,806 - pyswarms.single.local_best - INFO - Optimize for 500 iters with {'c1': 0.1, 'c2': 0.3, 'w': 0.9, 'k': 5, 'p': 2}
2021-01-28 16:39:55,410 - pyswarms.single.local_best - INFO - Optimization finished | best cost: 423.2801314963199, best pos: [7.64819375e-01 1.97960269e+00 1.39874810e+02 6.06600727e-01
 1.61974131e-05 8.52726646e-06 3.75359781e-06]
2021-01-28 16:39:55,449 - pyswarms.single.local_best - INFO - Optimize for 500 iters with {'c1': 0.1, 'c2': 0.3, 'w': 0.9, 'k': 5, 'p': 2}
2021-01-28 16:40:20,643 - pyswarms.single.local_best - INFO - Optimization finished | best cost: 425.7962934195714, best pos: [7.19867844e-01 1.77192100e+00 1.40046602e+02 6.99916477e-01
 2.00798593e-05 2.04086406e-06 8.76781125e-07]
2021-01-28 16:40:20,676 - pyswarms.single.local_best - INFO - Optimize for 500 iters with {'c1': 0.1, 'c2': 0.3, 'w': 0.9, 'k': 5, 'p': 2}
2021-01-28 16:40:44,374 - pyswarms.single.local_best - INFO - Optimization finished | best cost: 463.60280516249105, best pos: [9.44357164e-01 1.95338921e+00 1.39474816e+02 4.63644043e-01
 1.31481706e-05 4.25809781e-06 3.88423614e-06]
2021-01-28 16:40:44,411 - pyswarms.single.local_best - INFO - Optimize for 500 iters with {'c1': 0.1, 'c2': 0.3, 'w': 0.9, 'k': 5, 'p': 2}
2021-01-28 16:41:10,412 - pyswarms.single.local_best - INFO - Optimization finished | best cost: 433.62650991926427, best pos: [8.67992300e-01 1.84943198e+00 1.38231536e+02 5.18729262e-01
 1.58478467e-05 2.47118310e-06 3.12160828e-06]
2021-01-28 16:41:10,446 - pyswarms.single.local_best - INFO - Optimize for 500 iters with {'c1': 0.1, 'c2': 0.3, 'w': 0.9, 'k': 5, 'p': 2}
2021-01-28 16:41:35,705 - pyswarms.single.local_best - INFO - Optimization finished | best cost: 503.32044015731987, best pos: [9.76697725e-01 1.93746697e+00 1.38025769e+02 4.15178848e-01
 1.08030494e-05 1.85433585e-05 5.81443078e-07]
2021-01-28 16:41:35,740 - pyswarms.single.local_best - INFO - Optimize for 500 iters with {'c1': 0.1, 'c2': 0.3, 'w': 0.9, 'k': 5, 'p': 2}
2021-01-28 16:42:00,728 - pyswarms.single.local_best - INFO - Optimization finished | best cost: 450.609390167626, best pos: [7.88851397e-01 1.76153059e+00 1.39295462e+02 6.23647465e-01
 1.61380727e-05 1.72315173e-06 2.72167606e-06]
2021-01-28 16:42:00,763 - pyswarms.single.local_best - INFO - Optimize for 500 iters with {'c1': 0.1, 'c2': 0.3, 'w': 0.9, 'k': 5, 'p': 2}
2021-01-28 16:42:25,196 - pyswarms.single.local_best - INFO - Optimization finished | best cost: 439.76656988200136, best pos: [8.05831921e-01 1.88895651e+00 1.40757837e+02 6.01780625e-01
 4.77964193e-06 2.50663641e-06 8.20899966e-06]
2021-01-28 16:42:25,225 - pyswarms.single.local_best - INFO - Optimize for 500 iters with {'c1': 0.1, 'c2': 0.3, 'w': 0.9, 'k': 5, 'p': 2}
2021-01-28 16:42:50,198 - pyswarms.single.local_best - INFO - Optimization finished | best cost: 443.791834388963, best pos: [9.33390089e-01 1.91576509e+00 1.40167095e+02 4.94966150e-01
 1.07148248e-05 5.58056441e-06 1.92021835e-06]
2021-01-28 16:42:50,235 - pyswarms.single.local_best - INFO - Optimize for 500 iters with {'c1': 0.1, 'c2': 0.3, 'w': 0.9, 'k': 5, 'p': 2}
2021-01-28 16:43:14,600 - pyswarms.single.local_best - INFO - Optimization finished | best cost: 410.4087430548663, best pos: [8.31252756e-01 1.97195269e+00 1.39253722e+02 4.99079928e-01
 1.48231524e-05 9.54768697e-06 7.79926477e-06]
2021-01-28 16:43:14,635 - pyswarms.single.local_best - INFO - Optimize for 500 iters with {'c1': 0.1, 'c2': 0.3, 'w': 0.9, 'k': 5, 'p': 2}
2021-01-28 16:43:38,473 - pyswarms.single.local_best - INFO - Optimization finished | best cost: 418.0023849700562, best pos: [8.51870946e-01 1.64785838e+00 1.38575842e+02 5.48984396e-01
 1.01495780e-05 1.14318586e-05 1.65528074e-07]
2021-01-28 16:43:38,509 - pyswarms.single.local_best - INFO - Optimize for 500 iters with {'c1': 0.1, 'c2': 0.3, 'w': 0.9, 'k': 5, 'p': 2}
2021-01-28 16:44:02,646 - pyswarms.single.local_best - INFO - Optimization finished | best cost: 438.95435553536703, best pos: [7.12870087e-01 1.99968584e+00 1.39674354e+02 6.62042260e-01
 3.40574157e-06 1.07244241e-05 8.87055906e-06]
2021-01-28 16:44:02,681 - pyswarms.single.local_best - INFO - Optimize for 500 iters with {'c1': 0.1, 'c2': 0.3, 'w': 0.9, 'k': 5, 'p': 2}
2021-01-28 16:44:27,722 - pyswarms.single.local_best - INFO - Optimization finished | best cost: 466.53275162509584, best pos: [7.02652200e-01 1.97376407e+00 1.39036210e+02 6.32606237e-01
 1.39950020e-05 1.44745000e-05 8.76570758e-06]
2021-01-28 16:44:27,755 - pyswarms.single.local_best - INFO - Optimize for 500 iters with {'c1': 0.1, 'c2': 0.3, 'w': 0.9, 'k': 5, 'p': 2}
2021-01-28 16:44:51,968 - pyswarms.single.local_best - INFO - Optimization finished | best cost: 457.6287334932007, best pos: [8.20967187e-01 1.98330262e+00 1.38977543e+02 5.25090781e-01
 1.71462386e-05 2.04044257e-05 4.30770023e-07]
2021-01-28 16:44:52,000 - pyswarms.single.local_best - INFO - Optimize for 500 iters with {'c1': 0.1, 'c2': 0.3, 'w': 0.9, 'k': 5, 'p': 2}
2021-01-28 16:45:17,001 - pyswarms.single.local_best - INFO - Optimization finished | best cost: 445.7399326000485, best pos: [7.35316994e-01 1.36560657e+00 1.14593749e+02 3.54709872e-01
 1.95274362e-05 5.33635489e-06 1.74749956e-05]
2021-01-28 16:45:17,035 - pyswarms.single.local_best - INFO - Optimize for 500 iters with {'c1': 0.1, 'c2': 0.3, 'w': 0.9, 'k': 5, 'p': 2}
2021-01-28 16:45:42,057 - pyswarms.single.local_best - INFO - Optimization finished | best cost: 433.5024619635243, best pos: [9.58565203e-01 1.92788610e+00 1.38627622e+02 4.48274994e-01
 1.37334333e-05 4.23532816e-06 3.13310345e-06]
2021-01-28 16:45:42,092 - pyswarms.single.local_best - INFO - Optimize for 500 iters with {'c1': 0.1, 'c2': 0.3, 'w': 0.9, 'k': 5, 'p': 2}
2021-01-28 16:46:07,410 - pyswarms.single.local_best - INFO - Optimization finished | best cost: 446.0703751829946, best pos: [8.17259353e-01 1.94702964e+00 1.38867394e+02 5.55296578e-01
 1.88793967e-05 6.28918359e-06 2.19730088e-06]
2021-01-28 16:46:07,444 - pyswarms.single.local_best - INFO - Optimize for 500 iters with {'c1': 0.1, 'c2': 0.3, 'w': 0.9, 'k': 5, 'p': 2}
2021-01-28 16:46:32,198 - pyswarms.single.local_best - INFO - Optimization finished | best cost: 397.93672826487705, best pos: [8.41231337e-01 1.94334854e+00 1.39451156e+02 5.43489130e-01
 9.42809036e-06 7.64022519e-06 3.99757064e-06]
2021-01-28 16:46:32,232 - pyswarms.single.local_best - INFO - Optimize for 500 iters with {'c1': 0.1, 'c2': 0.3, 'w': 0.9, 'k': 5, 'p': 2}
2021-01-28 16:46:56,438 - pyswarms.single.local_best - INFO - Optimization finished | best cost: 430.17575221647695, best pos: [8.99542258e-01 1.97994883e+00 1.39396251e+02 4.99166476e-01
 8.14960602e-06 7.07452681e-06 4.36824589e-06]
2021-01-28 16:46:56,470 - pyswarms.single.local_best - INFO - Optimize for 500 iters with {'c1': 0.1, 'c2': 0.3, 'w': 0.9, 'k': 5, 'p': 2}
2021-01-28 16:47:20,381 - pyswarms.single.local_best - INFO - Optimization finished | best cost: 418.8845375201598, best pos: [8.29930860e-01 1.95631491e+00 1.39734886e+02 5.55035485e-01
 1.34794721e-05 2.69948443e-06 5.87306987e-06]
2021-01-28 16:47:20,417 - pyswarms.single.local_best - INFO - Optimize for 500 iters with {'c1': 0.1, 'c2': 0.3, 'w': 0.9, 'k': 5, 'p': 2}
2021-01-28 16:47:44,901 - pyswarms.single.local_best - INFO - Optimization finished | best cost: 440.45012170732093, best pos: [9.13144679e-01 1.71277720e+00 1.16732796e+02 2.29845802e-01
 2.04989025e-05 1.23962467e-05 1.71517371e-05]
2021-01-28 16:47:44,934 - pyswarms.single.local_best - INFO - Optimize for 500 iters with {'c1': 0.1, 'c2': 0.3, 'w': 0.9, 'k': 5, 'p': 2}
2021-01-28 16:48:10,026 - pyswarms.single.local_best - INFO - Optimization finished | best cost: 438.51406115426994, best pos: [8.57064147e-01 1.99431214e+00 1.38570430e+02 5.33684793e-01
 8.42762849e-06 3.12516634e-06 6.15693112e-06]
2021-01-28 16:48:10,055 - pyswarms.single.local_best - INFO - Optimize for 500 iters with {'c1': 0.1, 'c2': 0.3, 'w': 0.9, 'k': 5, 'p': 2}
2021-01-28 16:48:33,871 - pyswarms.single.local_best - INFO - Optimization finished | best cost: 445.5530466299019, best pos: [7.25277197e-01 1.66571320e+00 1.38045213e+02 6.45259482e-01
 8.36675892e-06 7.49907105e-06 7.16503865e-06]
2021-01-28 16:48:33,904 - pyswarms.single.local_best - INFO - Optimize for 500 iters with {'c1': 0.1, 'c2': 0.3, 'w': 0.9, 'k': 5, 'p': 2}
2021-01-28 16:48:57,364 - pyswarms.single.local_best - INFO - Optimization finished | best cost: 443.62002399026784, best pos: [7.34207109e-01 1.99531926e+00 1.39545237e+02 6.65667861e-01
 1.70466426e-05 3.01662919e-06 3.06361043e-06]
2021-01-28 16:48:57,398 - pyswarms.single.local_best - INFO - Optimize for 500 iters with {'c1': 0.1, 'c2': 0.3, 'w': 0.9, 'k': 5, 'p': 2}
2021-01-28 16:49:21,928 - pyswarms.single.local_best - INFO - Optimization finished | best cost: 417.6314119494456, best pos: [7.81366927e-01 1.73600998e+00 1.38167950e+02 6.03083029e-01
 1.71396059e-05 4.84444200e-06 1.61830096e-06]
2021-01-28 16:49:21,961 - pyswarms.single.local_best - INFO - Optimize for 500 iters with {'c1': 0.1, 'c2': 0.3, 'w': 0.9, 'k': 5, 'p': 2}
2021-01-28 16:49:46,523 - pyswarms.single.local_best - INFO - Optimization finished | best cost: 440.8747230662331, best pos: [7.05364420e-01 1.77208149e+00 1.38900067e+02 6.64844415e-01
 2.02302461e-05 6.90000488e-06 3.59088570e-06]
2021-01-28 16:49:46,557 - pyswarms.single.local_best - INFO - Optimize for 500 iters with {'c1': 0.1, 'c2': 0.3, 'w': 0.9, 'k': 5, 'p': 2}
2021-01-28 16:50:10,481 - pyswarms.single.local_best - INFO - Optimization finished | best cost: 460.0319656702972, best pos: [8.65597660e-01 1.99664131e+00 1.39041614e+02 5.30275702e-01
 1.40839820e-05 2.43588865e-06 3.89538939e-06]
2021-01-28 16:50:10,513 - pyswarms.single.local_best - INFO - Optimize for 500 iters with {'c1': 0.1, 'c2': 0.3, 'w': 0.9, 'k': 5, 'p': 2}
2021-01-28 16:50:34,932 - pyswarms.single.local_best - INFO - Optimization finished | best cost: 457.45534636317143, best pos: [8.21684510e-01 1.84564748e+00 1.38403730e+02 5.79848749e-01
 1.15919432e-05 1.90431046e-06 3.17158401e-06]
2021-01-28 16:50:34,967 - pyswarms.single.local_best - INFO - Optimize for 500 iters with {'c1': 0.1, 'c2': 0.3, 'w': 0.9, 'k': 5, 'p': 2}
2021-01-28 16:51:00,413 - pyswarms.single.local_best - INFO - Optimization finished | best cost: 423.69356416103176, best pos: [1.00537494e+00 1.96744656e+00 1.38601134e+02 4.23041189e-01
 1.05974303e-05 9.40090149e-06 1.45344843e-06]
2021-01-28 16:51:00,447 - pyswarms.single.local_best - INFO - Optimize for 500 iters with {'c1': 0.1, 'c2': 0.3, 'w': 0.9, 'k': 5, 'p': 2}
2021-01-28 16:51:24,851 - pyswarms.single.local_best - INFO - Optimization finished | best cost: 447.14748524236813, best pos: [8.93190323e-01 1.99454964e+00 1.39234932e+02 5.05569146e-01
 1.00472441e-05 2.30048590e-06 5.49380954e-06]
2021-01-28 16:51:24,887 - pyswarms.single.local_best - INFO - Optimize for 500 iters with {'c1': 0.1, 'c2': 0.3, 'w': 0.9, 'k': 5, 'p': 2}
2021-01-28 16:51:49,890 - pyswarms.single.local_best - INFO - Optimization finished | best cost: 442.5882312309388, best pos: [7.17053841e-01 1.95421726e+00 1.39471931e+02 6.19993311e-01
 9.96986841e-06 1.01108118e-05 1.30791950e-05]
2021-01-28 16:51:49,922 - pyswarms.single.local_best - INFO - Optimize for 500 iters with {'c1': 0.1, 'c2': 0.3, 'w': 0.9, 'k': 5, 'p': 2}
2021-01-28 16:52:15,900 - pyswarms.single.local_best - INFO - Optimization finished | best cost: 452.00386715385275, best pos: [8.38174425e-01 1.90164237e+00 1.39458811e+02 5.73177807e-01
 7.44953744e-06 1.10392672e-05 5.78309259e-07]
2021-01-28 16:52:15,934 - pyswarms.single.local_best - INFO - Optimize for 500 iters with {'c1': 0.1, 'c2': 0.3, 'w': 0.9, 'k': 5, 'p': 2}
2021-01-28 16:52:40,707 - pyswarms.single.local_best - INFO - Optimization finished | best cost: 461.7255311315826, best pos: [7.35292151e-01 1.59285590e+00 1.37755679e+02 6.30156337e-01
 1.58478886e-05 5.12183154e-07 8.69043655e-06]
2021-01-28 16:52:40,745 - pyswarms.single.local_best - INFO - Optimize for 500 iters with {'c1': 0.1, 'c2': 0.3, 'w': 0.9, 'k': 5, 'p': 2}
2021-01-28 16:53:04,977 - pyswarms.single.local_best - INFO - Optimization finished | best cost: 466.254562951377, best pos: [8.32074422e-01 1.79111122e+00 1.39861200e+02 5.94050657e-01
 1.50519545e-05 7.92291222e-07 1.68096504e-06]
2021-01-28 16:53:05,009 - pyswarms.single.local_best - INFO - Optimize for 500 iters with {'c1': 0.1, 'c2': 0.3, 'w': 0.9, 'k': 5, 'p': 2}
2021-01-28 16:53:29,337 - pyswarms.single.local_best - INFO - Optimization finished | best cost: 484.6926530796811, best pos: [9.79213737e-01 1.99556303e+00 1.39764979e+02 4.38917532e-01
 5.74232797e-06 7.26181324e-06 5.80638759e-06]
2021-01-28 16:53:29,372 - pyswarms.single.local_best - INFO - Optimize for 500 iters with {'c1': 0.1, 'c2': 0.3, 'w': 0.9, 'k': 5, 'p': 2}
2021-01-28 16:53:55,132 - pyswarms.single.local_best - INFO - Optimization finished | best cost: 467.18576248312235, best pos: [8.74445857e-01 1.97501639e+00 1.38286034e+02 4.97393486e-01
 1.68587895e-05 1.25393488e-05 2.40501421e-07]
2021-01-28 16:53:55,167 - pyswarms.single.local_best - INFO - Optimize for 500 iters with {'c1': 0.1, 'c2': 0.3, 'w': 0.9, 'k': 5, 'p': 2}
2021-01-28 16:54:20,005 - pyswarms.single.local_best - INFO - Optimization finished | best cost: 451.75737756767535, best pos: [7.57076841e-01 1.88490416e+00 1.39172905e+02 6.59253758e-01
 1.57589496e-06 2.80759824e-06 8.17647646e-06]
2021-01-28 16:54:20,038 - pyswarms.single.local_best - INFO - Optimize for 500 iters with {'c1': 0.1, 'c2': 0.3, 'w': 0.9, 'k': 5, 'p': 2}
2021-01-28 16:54:44,557 - pyswarms.single.local_best - INFO - Optimization finished | best cost: 442.18846435133804, best pos: [9.27622382e-01 1.96569113e+00 1.38802608e+02 4.91865667e-01
 8.04303590e-06 5.51143502e-06 2.67727915e-06]
2021-01-28 16:54:44,591 - pyswarms.single.local_best - INFO - Optimize for 500 iters with {'c1': 0.1, 'c2': 0.3, 'w': 0.9, 'k': 5, 'p': 2}
2021-01-28 16:55:10,002 - pyswarms.single.local_best - INFO - Optimization finished | best cost: 425.9175425534715, best pos: [7.62074059e-01 1.76691892e+00 1.38217651e+02 6.24666433e-01
 3.18868222e-06 1.42687121e-05 2.71387942e-06]
2021-01-28 16:55:10,034 - pyswarms.single.local_best - INFO - Optimize for 500 iters with {'c1': 0.1, 'c2': 0.3, 'w': 0.9, 'k': 5, 'p': 2}
2021-01-28 16:55:35,884 - pyswarms.single.local_best - INFO - Optimization finished | best cost: 431.4691406915238, best pos: [7.50286620e-01 1.86487362e+00 1.39984701e+02 6.48973328e-01
 9.53658619e-06 1.12463206e-05 2.72917563e-06]
2021-01-28 16:55:35,915 - pyswarms.single.local_best - INFO - Optimize for 500 iters with {'c1': 0.1, 'c2': 0.3, 'w': 0.9, 'k': 5, 'p': 2}
2021-01-28 16:56:01,060 - pyswarms.single.local_best - INFO - Optimization finished | best cost: 430.10773491315985, best pos: [8.92462080e-01 1.97587096e+00 1.39901759e+02 5.24076498e-01
 1.25832866e-05 8.99821580e-06 5.55779300e-07]
2021-01-28 16:56:01,094 - pyswarms.single.local_best - INFO - Optimize for 500 iters with {'c1': 0.1, 'c2': 0.3, 'w': 0.9, 'k': 5, 'p': 2}
2021-01-28 16:56:26,593 - pyswarms.single.local_best - INFO - Optimization finished | best cost: 437.5711453296047, best pos: [8.39355625e-01 1.66902229e+00 1.38815367e+02 5.82477436e-01
 1.81943358e-05 1.35721328e-06 5.48898948e-07]
2021-01-28 16:56:26,632 - pyswarms.single.local_best - INFO - Optimize for 500 iters with {'c1': 0.1, 'c2': 0.3, 'w': 0.9, 'k': 5, 'p': 2}
2021-01-28 16:56:51,119 - pyswarms.single.local_best - INFO - Optimization finished | best cost: 491.8466785832489, best pos: [1.35684379e+00 1.96853028e+00 1.37457420e+02 2.24662899e-01
 1.05108859e-05 1.78353249e-05 3.12684519e-06]
2021-01-28 16:56:51,153 - pyswarms.single.local_best - INFO - Optimize for 500 iters with {'c1': 0.1, 'c2': 0.3, 'w': 0.9, 'k': 5, 'p': 2}
2021-01-28 16:57:15,514 - pyswarms.single.local_best - INFO - Optimization finished | best cost: 423.0068583111477, best pos: [7.15490589e-01 1.83402842e+00 1.39956361e+02 6.78869621e-01
 1.47365036e-05 1.33870091e-05 1.69285387e-06]
2021-01-28 16:57:15,544 - pyswarms.single.local_best - INFO - Optimize for 500 iters with {'c1': 0.1, 'c2': 0.3, 'w': 0.9, 'k': 5, 'p': 2}
2021-01-28 16:57:40,650 - pyswarms.single.local_best - INFO - Optimization finished | best cost: 425.2305805341832, best pos: [7.32661990e-01 1.98774730e+00 1.40194615e+02 6.76484608e-01
 1.54883711e-05 8.24360231e-06 2.62061104e-07]
2021-01-28 16:57:40,685 - pyswarms.single.local_best - INFO - Optimize for 500 iters with {'c1': 0.1, 'c2': 0.3, 'w': 0.9, 'k': 5, 'p': 2}
2021-01-28 16:58:05,590 - pyswarms.single.local_best - INFO - Optimization finished | best cost: 414.7854879967597, best pos: [7.73640681e-01 1.95473074e+00 1.38425258e+02 5.91115082e-01
 1.70021710e-05 2.90904105e-06 5.38281783e-06]
2021-01-28 16:58:05,624 - pyswarms.single.local_best - INFO - Optimize for 500 iters with {'c1': 0.1, 'c2': 0.3, 'w': 0.9, 'k': 5, 'p': 2}
2021-01-28 16:58:31,222 - pyswarms.single.local_best - INFO - Optimization finished | best cost: 449.2074666846731, best pos: [8.86217068e-01 1.96231518e+00 1.38292029e+02 4.78594107e-01
 7.78321617e-06 1.22935352e-05 5.55149137e-06]
2021-01-28 16:58:31,256 - pyswarms.single.local_best - INFO - Optimize for 500 iters with {'c1': 0.1, 'c2': 0.3, 'w': 0.9, 'k': 5, 'p': 2}
2021-01-28 16:58:55,987 - pyswarms.single.local_best - INFO - Optimization finished | best cost: 421.10209458646375, best pos: [7.61727765e-01 1.86168048e+00 1.38566768e+02 6.35209042e-01
 1.66291845e-05 4.32331990e-06 2.03854713e-06]
2021-01-28 16:58:56,017 - pyswarms.single.local_best - INFO - Optimize for 500 iters with {'c1': 0.1, 'c2': 0.3, 'w': 0.9, 'k': 5, 'p': 2}
2021-01-28 16:59:21,770 - pyswarms.single.local_best - INFO - Optimization finished | best cost: 455.46723982639844, best pos: [8.04080457e-01 1.78773546e+00 1.37819062e+02 5.58589140e-01
 1.59416033e-05 5.73608481e-06 4.00376857e-06]
2021-01-28 16:59:21,804 - pyswarms.single.local_best - INFO - Optimize for 500 iters with {'c1': 0.1, 'c2': 0.3, 'w': 0.9, 'k': 5, 'p': 2}
2021-01-28 16:59:46,574 - pyswarms.single.local_best - INFO - Optimization finished | best cost: 468.4147910223845, best pos: [7.77147071e-01 1.87703655e+00 1.40496436e+02 6.64638499e-01
 1.45869646e-05 1.81510250e-06 2.12350469e-06]
2021-01-28 16:59:46,606 - pyswarms.single.local_best - INFO - Optimize for 500 iters with {'c1': 0.1, 'c2': 0.3, 'w': 0.9, 'k': 5, 'p': 2}
2021-01-28 17:00:11,815 - pyswarms.single.local_best - INFO - Optimization finished | best cost: 460.2899535668276, best pos: [7.76800905e-01 1.21808454e+00 1.36805944e+02 6.33833327e-01
 9.36436420e-06 7.49714020e-06 2.47557351e-06]
2021-01-28 17:00:11,851 - pyswarms.single.local_best - INFO - Optimize for 500 iters with {'c1': 0.1, 'c2': 0.3, 'w': 0.9, 'k': 5, 'p': 2}
2021-01-28 17:00:36,490 - pyswarms.single.local_best - INFO - Optimization finished | best cost: 435.4878975508602, best pos: [7.17765743e-01 1.57927775e+00 1.37674481e+02 6.43873814e-01
 1.06765732e-05 1.78453671e-05 1.66211391e-06]
2021-01-28 17:00:36,520 - pyswarms.single.local_best - INFO - Optimize for 500 iters with {'c1': 0.1, 'c2': 0.3, 'w': 0.9, 'k': 5, 'p': 2}
2021-01-28 17:01:01,204 - pyswarms.single.local_best - INFO - Optimization finished | best cost: 467.05114947212405, best pos: [8.04520936e-01 1.97364256e+00 1.38765211e+02 5.44328289e-01
 1.60907710e-05 1.11147453e-05 4.67997083e-06]
2021-01-28 17:01:01,235 - pyswarms.single.local_best - INFO - Optimize for 500 iters with {'c1': 0.1, 'c2': 0.3, 'w': 0.9, 'k': 5, 'p': 2}
2021-01-28 17:01:26,416 - pyswarms.single.local_best - INFO - Optimization finished | best cost: 444.45015652110305, best pos: [8.00006710e-01 1.81016529e+00 1.38799086e+02 5.93422717e-01
 9.59437150e-06 6.69146392e-06 4.01816320e-06]
2021-01-28 17:01:26,445 - pyswarms.single.local_best - INFO - Optimize for 500 iters with {'c1': 0.1, 'c2': 0.3, 'w': 0.9, 'k': 5, 'p': 2}
2021-01-28 17:01:51,526 - pyswarms.single.local_best - INFO - Optimization finished | best cost: 418.52646698698595, best pos: [8.06347395e-01 1.81525618e+00 1.39380216e+02 6.34869545e-01
 7.85066702e-06 2.29716814e-06 2.39335497e-06]
2021-01-28 17:01:51,560 - pyswarms.single.local_best - INFO - Optimize for 500 iters with {'c1': 0.1, 'c2': 0.3, 'w': 0.9, 'k': 5, 'p': 2}
2021-01-28 17:02:17,293 - pyswarms.single.local_best - INFO - Optimization finished | best cost: 415.6599817232421, best pos: [1.20399632e+00 1.89315727e+00 1.38258187e+02 3.14818114e-01
 1.35372885e-05 5.84580983e-06 1.47073630e-06]
2021-01-28 17:02:17,329 - pyswarms.single.local_best - INFO - Optimize for 500 iters with {'c1': 0.1, 'c2': 0.3, 'w': 0.9, 'k': 5, 'p': 2}
2021-01-28 17:02:42,352 - pyswarms.single.local_best - INFO - Optimization finished | best cost: 433.47173507952755, best pos: [7.81815655e-01 1.97810022e+00 1.39029771e+02 5.95796510e-01
 1.14634357e-05 2.45736042e-07 7.90026556e-06]
2021-01-28 17:02:42,386 - pyswarms.single.local_best - INFO - Optimize for 500 iters with {'c1': 0.1, 'c2': 0.3, 'w': 0.9, 'k': 5, 'p': 2}
2021-01-28 17:03:06,993 - pyswarms.single.local_best - INFO - Optimization finished | best cost: 428.7794320074025, best pos: [8.51356983e-01 1.89121412e+00 1.38839920e+02 5.92539931e-01
 4.22717341e-06 3.51461409e-06 2.47693877e-06]
2021-01-28 17:03:07,027 - pyswarms.single.local_best - INFO - Optimize for 500 iters with {'c1': 0.1, 'c2': 0.3, 'w': 0.9, 'k': 5, 'p': 2}
2021-01-28 17:03:31,544 - pyswarms.single.local_best - INFO - Optimization finished | best cost: 453.09717832651575, best pos: [8.55822756e-01 1.86559114e+00 1.38465290e+02 5.17579231e-01
 1.07600455e-05 1.45928422e-05 1.66947986e-06]
2021-01-28 17:03:31,577 - pyswarms.single.local_best - INFO - Optimize for 500 iters with {'c1': 0.1, 'c2': 0.3, 'w': 0.9, 'k': 5, 'p': 2}
2021-01-28 17:03:55,847 - pyswarms.single.local_best - INFO - Optimization finished | best cost: 456.4366427757164, best pos: [7.96080384e-01 1.94715298e+00 1.39027500e+02 5.93294450e-01
 1.60090028e-05 8.35523250e-06 3.74854398e-07]
2021-01-28 17:03:55,881 - pyswarms.single.local_best - INFO - Optimize for 500 iters with {'c1': 0.1, 'c2': 0.3, 'w': 0.9, 'k': 5, 'p': 2}
2021-01-28 17:04:20,083 - pyswarms.single.local_best - INFO - Optimization finished | best cost: 417.42395728613366, best pos: [1.01948039e+00 1.90654594e+00 1.38124860e+02 4.09389467e-01
 1.13893675e-05 5.55439206e-06 3.19232997e-06]
2021-01-28 17:04:20,118 - pyswarms.single.local_best - INFO - Optimize for 500 iters with {'c1': 0.1, 'c2': 0.3, 'w': 0.9, 'k': 5, 'p': 2}
2021-01-28 17:04:44,361 - pyswarms.single.local_best - INFO - Optimization finished | best cost: 471.4875471749505, best pos: [6.69054423e-01 1.32096745e+00 1.13395718e+02 3.74915351e-01
 2.05001796e-05 9.78577031e-06 1.87772636e-05]
2021-01-28 17:04:44,394 - pyswarms.single.local_best - INFO - Optimize for 500 iters with {'c1': 0.1, 'c2': 0.3, 'w': 0.9, 'k': 5, 'p': 2}
2021-01-28 17:05:08,952 - pyswarms.single.local_best - INFO - Optimization finished | best cost: 460.8816076830801, best pos: [9.04254791e-01 1.91835757e+00 1.38740778e+02 5.02856766e-01
 1.40255378e-05 6.47076518e-06 9.71797534e-07]
2021-01-28 17:05:08,987 - pyswarms.single.local_best - INFO - Optimize for 500 iters with {'c1': 0.1, 'c2': 0.3, 'w': 0.9, 'k': 5, 'p': 2}
2021-01-28 17:05:33,269 - pyswarms.single.local_best - INFO - Optimization finished | best cost: 422.27451854766684, best pos: [6.98603081e-01 1.96997050e+00 1.39016163e+02 6.57448272e-01
 1.23787958e-05 6.86567500e-06 1.07212677e-05]
2021-01-28 17:05:33,310 - pyswarms.single.local_best - INFO - Optimize for 500 iters with {'c1': 0.1, 'c2': 0.3, 'w': 0.9, 'k': 5, 'p': 2}
2021-01-28 17:05:58,734 - pyswarms.single.local_best - INFO - Optimization finished | best cost: 428.7564641310279, best pos: [8.35873008e-01 1.87449157e+00 1.39025410e+02 5.54626578e-01
 8.69511082e-06 1.31425428e-05 8.06173318e-07]
2021-01-28 17:05:58,767 - pyswarms.single.local_best - INFO - Optimize for 500 iters with {'c1': 0.1, 'c2': 0.3, 'w': 0.9, 'k': 5, 'p': 2}
2021-01-28 17:06:23,958 - pyswarms.single.local_best - INFO - Optimization finished | best cost: 452.20081709568444, best pos: [1.04044150e+00 1.85361229e+00 1.39396550e+02 4.07832281e-01
 1.00520589e-05 9.09830221e-06 8.72241983e-07]
2021-01-28 17:06:23,989 - pyswarms.single.local_best - INFO - Optimize for 500 iters with {'c1': 0.1, 'c2': 0.3, 'w': 0.9, 'k': 5, 'p': 2}
2021-01-28 17:06:48,117 - pyswarms.single.local_best - INFO - Optimization finished | best cost: 456.17937442807425, best pos: [1.04336617e+00 1.98222993e+00 1.39134773e+02 3.99891341e-01
 1.42301685e-05 7.76913171e-06 1.70859312e-06]
2021-01-28 17:06:48,152 - pyswarms.single.local_best - INFO - Optimize for 500 iters with {'c1': 0.1, 'c2': 0.3, 'w': 0.9, 'k': 5, 'p': 2}
2021-01-28 17:07:12,542 - pyswarms.single.local_best - INFO - Optimization finished | best cost: 416.85767369675335, best pos: [7.43644953e-01 1.65654938e+00 1.38805207e+02 6.42432450e-01
 8.40789021e-06 1.19282473e-05 3.45977096e-06]
2021-01-28 17:07:12,577 - pyswarms.single.local_best - INFO - Optimize for 500 iters with {'c1': 0.1, 'c2': 0.3, 'w': 0.9, 'k': 5, 'p': 2}
2021-01-28 17:07:37,347 - pyswarms.single.local_best - INFO - Optimization finished | best cost: 404.1106784653328, best pos: [9.18854656e-01 1.97551636e+00 1.39247323e+02 4.92139420e-01
 8.08078746e-06 1.31850490e-05 4.13255900e-07]
2021-01-28 17:07:37,382 - pyswarms.single.local_best - INFO - Optimize for 500 iters with {'c1': 0.1, 'c2': 0.3, 'w': 0.9, 'k': 5, 'p': 2}
2021-01-28 17:08:03,065 - pyswarms.single.local_best - INFO - Optimization finished | best cost: 468.43088211435054, best pos: [8.56243836e-01 1.81656377e+00 1.39786120e+02 5.71169769e-01
 1.32976929e-05 5.26004479e-06 7.50013450e-07]
2021-01-28 17:08:03,109 - pyswarms.single.local_best - INFO - Optimize for 500 iters with {'c1': 0.1, 'c2': 0.3, 'w': 0.9, 'k': 5, 'p': 2}
2021-01-28 17:08:27,631 - pyswarms.single.local_best - INFO - Optimization finished | best cost: 448.22315681814587, best pos: [9.97646546e-01 1.88457301e+00 1.37493531e+02 4.48171199e-01
 6.04934186e-06 8.85354340e-06 1.12887515e-06]
2021-01-28 17:08:27,665 - pyswarms.single.local_best - INFO - Optimize for 500 iters with {'c1': 0.1, 'c2': 0.3, 'w': 0.9, 'k': 5, 'p': 2}
2021-01-28 17:08:53,167 - pyswarms.single.local_best - INFO - Optimization finished | best cost: 425.59150910542013, best pos: [1.49560080e+00 1.99881918e+00 1.38075319e+02 2.12346413e-01
 4.51771731e-06 8.19375453e-06 2.04657779e-06]
2021-01-28 17:08:53,200 - pyswarms.single.local_best - INFO - Optimize for 500 iters with {'c1': 0.1, 'c2': 0.3, 'w': 0.9, 'k': 5, 'p': 2}
2021-01-28 17:09:18,134 - pyswarms.single.local_best - INFO - Optimization finished | best cost: 453.19086017181496, best pos: [8.61015901e-01 1.52300156e+00 1.36094843e+02 5.24947497e-01
 1.64244275e-05 2.59646122e-06 1.98809452e-06]
2021-01-28 17:09:18,165 - pyswarms.single.local_best - INFO - Optimize for 500 iters with {'c1': 0.1, 'c2': 0.3, 'w': 0.9, 'k': 5, 'p': 2}
2021-01-28 17:09:42,925 - pyswarms.single.local_best - INFO - Optimization finished | best cost: 431.134414245929, best pos: [7.86961056e-01 1.97601482e+00 1.39685373e+02 6.01122365e-01
 1.07853931e-05 2.35202480e-06 7.19068866e-06]
2021-01-28 17:09:42,959 - pyswarms.single.local_best - INFO - Optimize for 500 iters with {'c1': 0.1, 'c2': 0.3, 'w': 0.9, 'k': 5, 'p': 2}
2021-01-28 17:10:07,515 - pyswarms.single.local_best - INFO - Optimization finished | best cost: 397.6324745249154, best pos: [7.44989946e-01 1.97901067e+00 1.39615822e+02 6.48262396e-01
 1.30028468e-05 9.87377426e-06 1.06777249e-06]
2021-01-28 17:10:07,549 - pyswarms.single.local_best - INFO - Optimize for 500 iters with {'c1': 0.1, 'c2': 0.3, 'w': 0.9, 'k': 5, 'p': 2}
2021-01-28 17:10:32,765 - pyswarms.single.local_best - INFO - Optimization finished | best cost: 429.3821033858354, best pos: [8.03913359e-01 1.95600220e+00 1.40635212e+02 6.09456423e-01
 9.89769005e-06 4.19649951e-06 4.43715311e-06]
2021-01-28 17:10:32,797 - pyswarms.single.local_best - INFO - Optimize for 500 iters with {'c1': 0.1, 'c2': 0.3, 'w': 0.9, 'k': 5, 'p': 2}
2021-01-28 17:10:57,132 - pyswarms.single.local_best - INFO - Optimization finished | best cost: 468.7496287778134, best pos: [8.01828096e-01 1.94922833e+00 1.39672090e+02 6.02472471e-01
 1.06308615e-05 7.91275021e-06 1.79718918e-06]
2021-01-28 17:10:57,166 - pyswarms.single.local_best - INFO - Optimize for 500 iters with {'c1': 0.1, 'c2': 0.3, 'w': 0.9, 'k': 5, 'p': 2}
2021-01-28 17:11:21,356 - pyswarms.single.local_best - INFO - Optimization finished | best cost: 438.300348288447, best pos: [7.27554455e-01 1.98080733e+00 1.40120745e+02 6.60112859e-01
 6.01758411e-06 1.06258443e-05 8.18269914e-06]
2021-01-28 17:11:21,387 - pyswarms.single.local_best - INFO - Optimize for 500 iters with {'c1': 0.1, 'c2': 0.3, 'w': 0.9, 'k': 5, 'p': 2}
2021-01-28 17:11:46,069 - pyswarms.single.local_best - INFO - Optimization finished | best cost: 439.5226491607403, best pos: [1.12651619e+00 1.96096064e+00 1.37993153e+02 3.44341891e-01
 1.13306394e-05 1.16016432e-05 1.02415855e-06]
2021-01-28 17:11:46,103 - pyswarms.single.local_best - INFO - Optimize for 500 iters with {'c1': 0.1, 'c2': 0.3, 'w': 0.9, 'k': 5, 'p': 2}
2021-01-28 17:12:10,452 - pyswarms.single.local_best - INFO - Optimization finished | best cost: 419.17304614990235, best pos: [7.14333897e-01 1.96167306e+00 1.39965934e+02 6.88529419e-01
 1.31127536e-05 7.93094668e-06 1.80569600e-06]
2021-01-28 17:12:10,487 - pyswarms.single.local_best - INFO - Optimize for 500 iters with {'c1': 0.1, 'c2': 0.3, 'w': 0.9, 'k': 5, 'p': 2}
2021-01-28 17:12:35,619 - pyswarms.single.local_best - INFO - Optimization finished | best cost: 452.8897209014368, best pos: [7.77634502e-01 1.78972537e+00 1.40410517e+02 6.37335756e-01
 4.78522561e-06 1.40713053e-05 1.58738833e-06]
2021-01-28 17:12:35,650 - pyswarms.single.local_best - INFO - Optimize for 500 iters with {'c1': 0.1, 'c2': 0.3, 'w': 0.9, 'k': 5, 'p': 2}
2021-01-28 17:13:01,116 - pyswarms.single.local_best - INFO - Optimization finished | best cost: 465.69649319548773, best pos: [6.87921968e-01 1.15286789e+00 1.15768325e+02 4.49842266e-01
 2.01125967e-05 1.64442680e-05 1.35768307e-05]
2021-01-28 17:13:01,150 - pyswarms.single.local_best - INFO - Optimize for 500 iters with {'c1': 0.1, 'c2': 0.3, 'w': 0.9, 'k': 5, 'p': 2}
2021-01-28 17:13:24,718 - pyswarms.single.local_best - INFO - Optimization finished | best cost: 440.5247931095712, best pos: [7.34440358e-01 1.97469044e+00 1.38771463e+02 6.21889963e-01
 1.68676615e-05 3.62715661e-06 8.39055892e-06]
2021-01-28 17:13:24,753 - pyswarms.single.local_best - INFO - Optimize for 500 iters with {'c1': 0.1, 'c2': 0.3, 'w': 0.9, 'k': 5, 'p': 2}
2021-01-28 17:13:49,842 - pyswarms.single.local_best - INFO - Optimization finished | best cost: 431.4497212713861, best pos: [7.18279173e-01 1.91555662e+00 1.39235025e+02 6.71150456e-01
 6.85044231e-06 6.83273519e-06 7.68034992e-06]
2021-01-28 17:13:49,875 - pyswarms.single.local_best - INFO - Optimize for 500 iters with {'c1': 0.1, 'c2': 0.3, 'w': 0.9, 'k': 5, 'p': 2}
2021-01-28 17:14:14,784 - pyswarms.single.local_best - INFO - Optimization finished | best cost: 446.01896375457585, best pos: [7.48751997e-01 1.55024105e+00 1.38739284e+02 6.98073731e-01
 1.27711124e-05 1.00512212e-06 2.22336568e-06]
2021-01-28 17:14:14,817 - pyswarms.single.local_best - INFO - Optimize for 500 iters with {'c1': 0.1, 'c2': 0.3, 'w': 0.9, 'k': 5, 'p': 2}
2021-01-28 17:14:39,387 - pyswarms.single.local_best - INFO - Optimization finished | best cost: 431.8846032567993, best pos: [9.13626051e-01 1.92863806e+00 1.38970343e+02 4.68511957e-01
 1.36928825e-05 1.30932840e-05 1.76872169e-06]
2021-01-28 17:14:39,422 - pyswarms.single.local_best - INFO - Optimize for 500 iters with {'c1': 0.1, 'c2': 0.3, 'w': 0.9, 'k': 5, 'p': 2}
2021-01-28 17:15:05,219 - pyswarms.single.local_best - INFO - Optimization finished | best cost: 386.94561947428593, best pos: [8.54762625e-01 1.85590023e+00 1.39434349e+02 5.80447705e-01
 7.45721114e-06 5.76246205e-06 9.41740398e-07]
2021-01-28 17:15:05,254 - pyswarms.single.local_best - INFO - Optimize for 500 iters with {'c1': 0.1, 'c2': 0.3, 'w': 0.9, 'k': 5, 'p': 2}
2021-01-28 17:15:29,583 - pyswarms.single.local_best - INFO - Optimization finished | best cost: 446.74866831404097, best pos: [8.40396224e-01 1.98934440e+00 1.40134803e+02 5.61501683e-01
 1.76806985e-05 8.65650686e-06 8.97194067e-09]
2021-01-28 17:15:29,618 - pyswarms.single.local_best - INFO - Optimize for 500 iters with {'c1': 0.1, 'c2': 0.3, 'w': 0.9, 'k': 5, 'p': 2}
2021-01-28 17:15:54,112 - pyswarms.single.local_best - INFO - Optimization finished | best cost: 454.408594139786, best pos: [7.52210576e-01 1.44261397e+00 1.37930967e+02 6.87792313e-01
 1.23883469e-05 3.51780410e-06 3.54901577e-07]
2021-01-28 17:15:54,147 - pyswarms.single.local_best - INFO - Optimize for 500 iters with {'c1': 0.1, 'c2': 0.3, 'w': 0.9, 'k': 5, 'p': 2}
2021-01-28 17:16:18,506 - pyswarms.single.local_best - INFO - Optimization finished | best cost: 434.79697320893223, best pos: [7.57546121e-01 1.77170881e+00 1.37716336e+02 6.00813846e-01
 2.05604096e-05 8.24234377e-06 8.24803101e-07]
2021-01-28 17:16:18,543 - pyswarms.single.local_best - INFO - Optimize for 500 iters with {'c1': 0.1, 'c2': 0.3, 'w': 0.9, 'k': 5, 'p': 2}
2021-01-28 17:16:42,911 - pyswarms.single.local_best - INFO - Optimization finished | best cost: 443.6031559717385, best pos: [7.81515777e-01 1.51021606e+00 1.38581379e+02 6.54954343e-01
 3.51222548e-06 1.01866016e-05 9.13452771e-07]
2021-01-28 17:16:42,948 - pyswarms.single.local_best - INFO - Optimize for 500 iters with {'c1': 0.1, 'c2': 0.3, 'w': 0.9, 'k': 5, 'p': 2}
2021-01-28 17:17:07,684 - pyswarms.single.local_best - INFO - Optimization finished | best cost: 436.03463692382275, best pos: [7.42188149e-01 1.66917086e+00 1.39395779e+02 6.38808948e-01
 5.52739810e-06 1.73684139e-05 1.04119903e-06]
2021-01-28 17:17:07,727 - pyswarms.single.local_best - INFO - Optimize for 500 iters with {'c1': 0.1, 'c2': 0.3, 'w': 0.9, 'k': 5, 'p': 2}
2021-01-28 17:17:32,808 - pyswarms.single.local_best - INFO - Optimization finished | best cost: 445.2464663771869, best pos: [7.37332525e-01 1.95781678e+00 1.40082557e+02 6.70880382e-01
 8.96113587e-06 6.37159381e-06 5.64128615e-06]
2021-01-28 17:17:32,842 - pyswarms.single.local_best - INFO - Optimize for 500 iters with {'c1': 0.1, 'c2': 0.3, 'w': 0.9, 'k': 5, 'p': 2}
2021-01-28 17:17:57,858 - pyswarms.single.local_best - INFO - Optimization finished | best cost: 454.63025377475225, best pos: [7.65659647e-01 1.90502567e+00 1.39380944e+02 6.33152307e-01
 1.62037203e-05 2.70553369e-06 3.35442811e-06]
2021-01-28 17:17:57,892 - pyswarms.single.local_best - INFO - Optimize for 500 iters with {'c1': 0.1, 'c2': 0.3, 'w': 0.9, 'k': 5, 'p': 2}
2021-01-28 17:18:22,850 - pyswarms.single.local_best - INFO - Optimization finished | best cost: 461.21059873606566, best pos: [8.86335063e-01 1.78552079e+00 1.40471306e+02 5.65079689e-01
 6.84452302e-07 1.24984342e-05 6.53525990e-07]
2021-01-28 17:18:22,887 - pyswarms.single.local_best - INFO - Optimize for 500 iters with {'c1': 0.1, 'c2': 0.3, 'w': 0.9, 'k': 5, 'p': 2}
2021-01-28 17:18:48,297 - pyswarms.single.local_best - INFO - Optimization finished | best cost: 438.11070617450645, best pos: [8.08268210e-01 1.84313018e+00 1.39304744e+02 6.05385372e-01
 1.05622372e-05 8.31763174e-06 1.44551099e-06]
2021-01-28 17:18:48,330 - pyswarms.single.local_best - INFO - Optimize for 500 iters with {'c1': 0.1, 'c2': 0.3, 'w': 0.9, 'k': 5, 'p': 2}
2021-01-28 17:19:13,544 - pyswarms.single.local_best - INFO - Optimization finished | best cost: 422.19950271968025, best pos: [8.46358198e-01 1.96007014e+00 1.38509538e+02 5.34467583e-01
 2.50603058e-06 5.75994801e-06 7.36880542e-06]
2021-01-28 17:19:13,578 - pyswarms.single.local_best - INFO - Optimize for 500 iters with {'c1': 0.1, 'c2': 0.3, 'w': 0.9, 'k': 5, 'p': 2}
2021-01-28 17:19:38,322 - pyswarms.single.local_best - INFO - Optimization finished | best cost: 451.8652644207601, best pos: [1.00463157e+00 1.97614702e+00 1.38067451e+02 3.77995506e-01
 7.53162216e-06 8.89644969e-06 1.00016109e-05]
2021-01-28 17:19:38,363 - pyswarms.single.local_best - INFO - Optimize for 500 iters with {'c1': 0.1, 'c2': 0.3, 'w': 0.9, 'k': 5, 'p': 2}
2021-01-28 17:20:08,379 - pyswarms.single.local_best - INFO - Optimization finished | best cost: 679.2870884521105, best pos: [1.42037091e+00 1.04417627e+00 1.22640375e+02 2.13349717e-01
 1.05023721e-06 1.44240839e-06 6.52092322e-07]
2021-01-28 17:20:08,413 - pyswarms.single.local_best - INFO - Optimize for 500 iters with {'c1': 0.1, 'c2': 0.3, 'w': 0.9, 'k': 5, 'p': 2}
2021-01-28 17:20:40,000 - pyswarms.single.local_best - INFO - Optimization finished | best cost: 591.2912867247321, best pos: [1.93004691e+00 1.44825229e+00 1.18659289e+02 1.04397509e-01
 2.18004491e-06 1.18232691e-06 2.34600461e-08]
2021-01-28 17:20:40,036 - pyswarms.single.local_best - INFO - Optimize for 500 iters with {'c1': 0.1, 'c2': 0.3, 'w': 0.9, 'k': 5, 'p': 2}
2021-01-28 17:21:11,311 - pyswarms.single.local_best - INFO - Optimization finished | best cost: 659.98461382899, best pos: [1.44365495e+00 1.09809111e+00 1.15762810e+02 2.10308655e-01
 5.81973309e-08 5.23089611e-07 1.15961585e-06]
2021-01-28 17:21:11,345 - pyswarms.single.local_best - INFO - Optimize for 500 iters with {'c1': 0.1, 'c2': 0.3, 'w': 0.9, 'k': 5, 'p': 2}
2021-01-28 17:21:42,423 - pyswarms.single.local_best - INFO - Optimization finished | best cost: 646.824500772751, best pos: [1.31941656e+00 8.98309074e-01 1.18668344e+02 3.04984489e-01
 6.11135021e-07 6.01331131e-07 2.51191378e-07]
2021-01-28 17:21:42,458 - pyswarms.single.local_best - INFO - Optimize for 500 iters with {'c1': 0.1, 'c2': 0.3, 'w': 0.9, 'k': 5, 'p': 2}
2021-01-28 17:22:13,641 - pyswarms.single.local_best - INFO - Optimization finished | best cost: 559.8380764686481, best pos: [1.53393171e+00 1.06139710e+00 1.18679764e+02 2.36520573e-01
 1.07284219e-06 2.19962684e-07 8.00261044e-08]
2021-01-28 17:22:13,677 - pyswarms.single.local_best - INFO - Optimize for 500 iters with {'c1': 0.1, 'c2': 0.3, 'w': 0.9, 'k': 5, 'p': 2}
2021-01-28 17:22:44,358 - pyswarms.single.local_best - INFO - Optimization finished | best cost: 543.5753284919417, best pos: [1.18588175e+00 8.32836817e-01 1.19907008e+02 3.63949725e-01
 8.86016213e-07 8.75417631e-07 1.10665720e-07]
2021-01-28 17:22:44,388 - pyswarms.single.local_best - INFO - Optimize for 500 iters with {'c1': 0.1, 'c2': 0.3, 'w': 0.9, 'k': 5, 'p': 2}
2021-01-28 17:23:15,562 - pyswarms.single.local_best - INFO - Optimization finished | best cost: 663.7768346500579, best pos: [1.48008681e+00 1.12080305e+00 1.19007141e+02 2.30884288e-01
 1.32706113e-06 5.08460223e-07 6.63529908e-08]
2021-01-28 17:23:15,597 - pyswarms.single.local_best - INFO - Optimize for 500 iters with {'c1': 0.1, 'c2': 0.3, 'w': 0.9, 'k': 5, 'p': 2}
2021-01-28 17:23:45,805 - pyswarms.single.local_best - INFO - Optimization finished | best cost: 562.2706547199675, best pos: [1.06591478e+00 7.08451701e-01 1.19840332e+02 4.50153761e-01
 1.03914109e-06 4.71452236e-07 8.57229550e-08]
2021-01-28 17:23:45,839 - pyswarms.single.local_best - INFO - Optimize for 500 iters with {'c1': 0.1, 'c2': 0.3, 'w': 0.9, 'k': 5, 'p': 2}
2021-01-28 17:24:17,714 - pyswarms.single.local_best - INFO - Optimization finished | best cost: 558.4787594661406, best pos: [1.16624176e+00 7.39568310e-01 1.18846035e+02 4.08263956e-01
 3.90415630e-07 8.70900200e-07 4.86364623e-08]
2021-01-28 17:24:17,750 - pyswarms.single.local_best - INFO - Optimize for 500 iters with {'c1': 0.1, 'c2': 0.3, 'w': 0.9, 'k': 5, 'p': 2}
2021-01-28 17:24:48,856 - pyswarms.single.local_best - INFO - Optimization finished | best cost: 609.0376907227171, best pos: [1.51908264e+00 1.02287463e+00 1.17613040e+02 2.41056391e-01
 7.14771928e-07 6.55372437e-07 1.28917292e-07]
2021-01-28 17:24:48,886 - pyswarms.single.local_best - INFO - Optimize for 500 iters with {'c1': 0.1, 'c2': 0.3, 'w': 0.9, 'k': 5, 'p': 2}
2021-01-28 17:25:18,305 - pyswarms.single.local_best - INFO - Optimization finished | best cost: 548.9210178121177, best pos: [1.57771817e+00 1.15860792e+00 1.19293186e+02 1.92333980e-01
 1.27984915e-06 1.36966877e-06 1.04639328e-07]
2021-01-28 17:25:18,343 - pyswarms.single.local_best - INFO - Optimize for 500 iters with {'c1': 0.1, 'c2': 0.3, 'w': 0.9, 'k': 5, 'p': 2}
2021-01-28 17:25:48,688 - pyswarms.single.local_best - INFO - Optimization finished | best cost: 610.3487460158542, best pos: [1.35647953e+00 9.62808782e-01 1.20757036e+02 2.65608321e-01
 8.59014982e-07 1.07064218e-06 2.81483369e-07]
2021-01-28 17:25:48,724 - pyswarms.single.local_best - INFO - Optimize for 500 iters with {'c1': 0.1, 'c2': 0.3, 'w': 0.9, 'k': 5, 'p': 2}
2021-01-28 17:26:18,505 - pyswarms.single.local_best - INFO - Optimization finished | best cost: 673.9666255146496, best pos: [1.79893669e+00 1.17780691e+00 1.20401499e+02 1.57189916e-01
 1.52112444e-07 1.34979507e-06 1.59933849e-07]
2021-01-28 17:26:18,541 - pyswarms.single.local_best - INFO - Optimize for 500 iters with {'c1': 0.1, 'c2': 0.3, 'w': 0.9, 'k': 5, 'p': 2}
2021-01-28 17:26:49,711 - pyswarms.single.local_best - INFO - Optimization finished | best cost: 619.3304553622952, best pos: [1.76896537e+00 1.24017012e+00 1.17651895e+02 1.47611822e-01
 9.54199206e-07 1.49643546e-06 1.75377597e-07]
2021-01-28 17:26:49,745 - pyswarms.single.local_best - INFO - Optimize for 500 iters with {'c1': 0.1, 'c2': 0.3, 'w': 0.9, 'k': 5, 'p': 2}
2021-01-28 17:27:20,985 - pyswarms.single.local_best - INFO - Optimization finished | best cost: 620.8449563273678, best pos: [1.24428082e+00 8.07019690e-01 1.17451127e+02 3.40285235e-01
 1.11260855e-06 8.82568281e-07 1.82621498e-07]
2021-01-28 17:27:21,019 - pyswarms.single.local_best - INFO - Optimize for 500 iters with {'c1': 0.1, 'c2': 0.3, 'w': 0.9, 'k': 5, 'p': 2}
2021-01-28 17:27:49,995 - pyswarms.single.local_best - INFO - Optimization finished | best cost: 638.5479915200276, best pos: [1.45212741e+00 1.03993633e+00 1.20704248e+02 2.31137800e-01
 5.14561942e-07 1.03708692e-06 3.34418370e-07]
2021-01-28 17:27:50,026 - pyswarms.single.local_best - INFO - Optimize for 500 iters with {'c1': 0.1, 'c2': 0.3, 'w': 0.9, 'k': 5, 'p': 2}
2021-01-28 17:28:21,643 - pyswarms.single.local_best - INFO - Optimization finished | best cost: 620.0147958431638, best pos: [1.42881912e+00 1.00557499e+00 1.19802749e+02 2.38611852e-01
 8.00469800e-07 9.34331830e-07 3.64207342e-07]
2021-01-28 17:28:21,678 - pyswarms.single.local_best - INFO - Optimize for 500 iters with {'c1': 0.1, 'c2': 0.3, 'w': 0.9, 'k': 5, 'p': 2}
2021-01-28 17:28:52,042 - pyswarms.single.local_best - INFO - Optimization finished | best cost: 606.9450312609872, best pos: [1.44016719e+00 1.07350951e+00 1.20041622e+02 2.41626244e-01
 1.00399461e-06 1.40930067e-06 5.29194811e-08]
2021-01-28 17:28:52,076 - pyswarms.single.local_best - INFO - Optimize for 500 iters with {'c1': 0.1, 'c2': 0.3, 'w': 0.9, 'k': 5, 'p': 2}
2021-01-28 17:29:22,664 - pyswarms.single.local_best - INFO - Optimization finished | best cost: 611.451759174321, best pos: [1.33574437e+00 9.55939339e-01 1.16517414e+02 2.93750462e-01
 1.10871010e-06 7.56641316e-07 1.49691927e-07]
2021-01-28 17:29:22,702 - pyswarms.single.local_best - INFO - Optimize for 500 iters with {'c1': 0.1, 'c2': 0.3, 'w': 0.9, 'k': 5, 'p': 2}
2021-01-28 17:29:54,831 - pyswarms.single.local_best - INFO - Optimization finished | best cost: 594.4492501371467, best pos: [1.49604259e+00 1.03286949e+00 1.17996492e+02 2.55063771e-01
 1.27655559e-06 8.10450471e-08 2.27887440e-08]
2021-01-28 17:29:54,865 - pyswarms.single.local_best - INFO - Optimize for 500 iters with {'c1': 0.1, 'c2': 0.3, 'w': 0.9, 'k': 5, 'p': 2}
2021-01-28 17:30:25,855 - pyswarms.single.local_best - INFO - Optimization finished | best cost: 620.8848976245035, best pos: [1.47153579e+00 1.10683923e+00 1.20275097e+02 2.12721114e-01
 4.60725457e-07 1.54249623e-06 4.02748026e-07]
2021-01-28 17:30:25,892 - pyswarms.single.local_best - INFO - Optimize for 500 iters with {'c1': 0.1, 'c2': 0.3, 'w': 0.9, 'k': 5, 'p': 2}
2021-01-28 17:30:57,354 - pyswarms.single.local_best - INFO - Optimization finished | best cost: 650.5303399164824, best pos: [1.56092738e+00 1.03071422e+00 1.20015709e+02 2.14415243e-01
 1.42296741e-06 6.92519221e-07 4.84551425e-08]
2021-01-28 17:30:57,387 - pyswarms.single.local_best - INFO - Optimize for 500 iters with {'c1': 0.1, 'c2': 0.3, 'w': 0.9, 'k': 5, 'p': 2}
2021-01-28 17:31:28,204 - pyswarms.single.local_best - INFO - Optimization finished | best cost: 562.023831069667, best pos: [1.36081629e+00 9.58139746e-01 1.19404626e+02 2.76002197e-01
 8.95452118e-07 1.26170810e-06 7.91686542e-08]
2021-01-28 17:31:28,239 - pyswarms.single.local_best - INFO - Optimize for 500 iters with {'c1': 0.1, 'c2': 0.3, 'w': 0.9, 'k': 5, 'p': 2}
2021-01-28 17:31:58,859 - pyswarms.single.local_best - INFO - Optimization finished | best cost: 612.0765476487059, best pos: [1.25419837e+00 9.74760572e-01 1.22745183e+02 2.84546455e-01
 5.27718078e-08 2.65254998e-06 3.14277481e-07]
2021-01-28 17:31:58,894 - pyswarms.single.local_best - INFO - Optimize for 500 iters with {'c1': 0.1, 'c2': 0.3, 'w': 0.9, 'k': 5, 'p': 2}
2021-01-28 17:32:30,504 - pyswarms.single.local_best - INFO - Optimization finished | best cost: 581.2183494993454, best pos: [1.06624249e+00 7.47409950e-01 1.22097587e+02 4.20256096e-01
 4.99875018e-07 8.58064215e-07 2.95643661e-07]
2021-01-28 17:32:30,539 - pyswarms.single.local_best - INFO - Optimize for 500 iters with {'c1': 0.1, 'c2': 0.3, 'w': 0.9, 'k': 5, 'p': 2}
2021-01-28 17:33:00,409 - pyswarms.single.local_best - INFO - Optimization finished | best cost: 654.4654297466375, best pos: [1.57332071e+00 1.21310853e+00 1.15351075e+02 1.95291406e-01
 7.02984388e-07 1.44012596e-06 2.14214011e-07]
2021-01-28 17:33:00,443 - pyswarms.single.local_best - INFO - Optimize for 500 iters with {'c1': 0.1, 'c2': 0.3, 'w': 0.9, 'k': 5, 'p': 2}
2021-01-28 17:33:32,655 - pyswarms.single.local_best - INFO - Optimization finished | best cost: 570.6505536848224, best pos: [1.56045283e+00 1.06511744e+00 1.20146368e+02 2.11148143e-01
 4.14755221e-08 2.45347750e-06 2.09269764e-08]
2021-01-28 17:33:32,691 - pyswarms.single.local_best - INFO - Optimize for 500 iters with {'c1': 0.1, 'c2': 0.3, 'w': 0.9, 'k': 5, 'p': 2}
2021-01-28 17:34:03,606 - pyswarms.single.local_best - INFO - Optimization finished | best cost: 610.0098979809984, best pos: [1.17358541e+00 8.60322590e-01 1.19484770e+02 3.47117312e-01
 5.59964333e-07 1.73183101e-06 2.36245152e-07]
2021-01-28 17:34:03,641 - pyswarms.single.local_best - INFO - Optimize for 500 iters with {'c1': 0.1, 'c2': 0.3, 'w': 0.9, 'k': 5, 'p': 2}
2021-01-28 17:34:35,296 - pyswarms.single.local_best - INFO - Optimization finished | best cost: 564.9764719472116, best pos: [1.25067069e+00 8.30736224e-01 1.18487938e+02 3.70112254e-01
 1.07559456e-06 3.18546489e-08 2.68680168e-08]
2021-01-28 17:34:35,327 - pyswarms.single.local_best - INFO - Optimize for 500 iters with {'c1': 0.1, 'c2': 0.3, 'w': 0.9, 'k': 5, 'p': 2}
2021-01-28 17:35:05,096 - pyswarms.single.local_best - INFO - Optimization finished | best cost: 627.5529033361157, best pos: [8.38432602e-01 6.09186795e-01 1.14255640e+02 6.14950824e-01
 2.24709213e-06 6.30741616e-07 3.66359031e-08]
2021-01-28 17:35:05,133 - pyswarms.single.local_best - INFO - Optimize for 500 iters with {'c1': 0.1, 'c2': 0.3, 'w': 0.9, 'k': 5, 'p': 2}
2021-01-28 17:35:34,194 - pyswarms.single.local_best - INFO - Optimization finished | best cost: 592.728943041619, best pos: [1.91340146e+00 1.17159008e+00 1.17928404e+02 1.51656585e-01
 1.41981345e-07 1.27569055e-06 7.60893376e-08]
2021-01-28 17:35:34,228 - pyswarms.single.local_best - INFO - Optimize for 500 iters with {'c1': 0.1, 'c2': 0.3, 'w': 0.9, 'k': 5, 'p': 2}
2021-01-28 17:36:04,150 - pyswarms.single.local_best - INFO - Optimization finished | best cost: 613.5880404083748, best pos: [1.74749040e+00 1.26862567e+00 1.16298831e+02 1.51897498e-01
 2.47601735e-06 2.49918050e-08 3.97987605e-08]
2021-01-28 17:36:04,183 - pyswarms.single.local_best - INFO - Optimize for 500 iters with {'c1': 0.1, 'c2': 0.3, 'w': 0.9, 'k': 5, 'p': 2}
2021-01-28 17:36:34,543 - pyswarms.single.local_best - INFO - Optimization finished | best cost: 586.9503688151063, best pos: [1.24739098e+00 8.79265679e-01 1.18146422e+02 3.24249687e-01
 2.10940845e-06 2.84844662e-07 7.16038488e-08]
2021-01-28 17:36:34,578 - pyswarms.single.local_best - INFO - Optimize for 500 iters with {'c1': 0.1, 'c2': 0.3, 'w': 0.9, 'k': 5, 'p': 2}
2021-01-28 17:37:05,363 - pyswarms.single.local_best - INFO - Optimization finished | best cost: 599.889751531689, best pos: [1.35750449e+00 9.38494592e-01 1.17977489e+02 3.13062744e-01
 4.34386423e-08 5.55358625e-07 2.11949486e-07]
2021-01-28 17:37:05,399 - pyswarms.single.local_best - INFO - Optimize for 500 iters with {'c1': 0.1, 'c2': 0.3, 'w': 0.9, 'k': 5, 'p': 2}
2021-01-28 17:37:36,561 - pyswarms.single.local_best - INFO - Optimization finished | best cost: 616.8544645705565, best pos: [1.58226451e+00 1.03912879e+00 1.19243397e+02 2.41049995e-01
 2.41745594e-07 3.50574320e-07 1.25232971e-07]
2021-01-28 17:37:36,597 - pyswarms.single.local_best - INFO - Optimize for 500 iters with {'c1': 0.1, 'c2': 0.3, 'w': 0.9, 'k': 5, 'p': 2}
2021-01-28 17:38:08,961 - pyswarms.single.local_best - INFO - Optimization finished | best cost: 599.5203844688888, best pos: [1.26418727e+00 8.85902038e-01 1.18808740e+02 3.42798711e-01
 3.16319683e-07 7.84702185e-07 1.35443253e-07]
2021-01-28 17:38:08,996 - pyswarms.single.local_best - INFO - Optimize for 500 iters with {'c1': 0.1, 'c2': 0.3, 'w': 0.9, 'k': 5, 'p': 2}
2021-01-28 17:38:39,046 - pyswarms.single.local_best - INFO - Optimization finished | best cost: 600.5592618474891, best pos: [1.38268599e+00 9.55009827e-01 1.18647579e+02 2.80844926e-01
 6.74796198e-07 1.14156543e-06 7.18150955e-08]
2021-01-28 17:38:39,080 - pyswarms.single.local_best - INFO - Optimize for 500 iters with {'c1': 0.1, 'c2': 0.3, 'w': 0.9, 'k': 5, 'p': 2}
2021-01-28 17:39:09,799 - pyswarms.single.local_best - INFO - Optimization finished | best cost: 570.4476469144861, best pos: [1.41980776e+00 9.25694190e-01 1.20401959e+02 2.71757768e-01
 8.22588912e-07 1.83494057e-07 2.17906528e-07]
2021-01-28 17:39:09,844 - pyswarms.single.local_best - INFO - Optimize for 500 iters with {'c1': 0.1, 'c2': 0.3, 'w': 0.9, 'k': 5, 'p': 2}
2021-01-28 17:39:41,647 - pyswarms.single.local_best - INFO - Optimization finished | best cost: 595.4104051808266, best pos: [1.15091598e+00 8.00895311e-01 1.19754478e+02 3.82522862e-01
 1.56835085e-07 1.55743685e-06 7.11326678e-08]
2021-01-28 17:39:41,681 - pyswarms.single.local_best - INFO - Optimize for 500 iters with {'c1': 0.1, 'c2': 0.3, 'w': 0.9, 'k': 5, 'p': 2}
2021-01-28 17:40:12,643 - pyswarms.single.local_best - INFO - Optimization finished | best cost: 592.6465256652427, best pos: [1.47001294e+00 1.02404574e+00 1.18449051e+02 2.35576234e-01
 1.43141023e-06 1.05931820e-06 4.85200966e-08]
2021-01-28 17:40:12,681 - pyswarms.single.local_best - INFO - Optimize for 500 iters with {'c1': 0.1, 'c2': 0.3, 'w': 0.9, 'k': 5, 'p': 2}
2021-01-28 17:40:43,114 - pyswarms.single.local_best - INFO - Optimization finished | best cost: 610.8080504726976, best pos: [1.55455521e+00 1.00051618e+00 1.19966201e+02 2.14842047e-01
 1.75421792e-06 3.53583613e-07 5.93758940e-08]
2021-01-28 17:40:43,151 - pyswarms.single.local_best - INFO - Optimize for 500 iters with {'c1': 0.1, 'c2': 0.3, 'w': 0.9, 'k': 5, 'p': 2}
2021-01-28 17:41:13,191 - pyswarms.single.local_best - INFO - Optimization finished | best cost: 610.2624430897428, best pos: [8.17473280e-01 6.34318216e-01 1.18347849e+02 6.04635952e-01
 1.39631335e-06 6.87906806e-07 4.14490679e-07]
2021-01-28 17:41:13,227 - pyswarms.single.local_best - INFO - Optimize for 500 iters with {'c1': 0.1, 'c2': 0.3, 'w': 0.9, 'k': 5, 'p': 2}
2021-01-28 17:41:44,172 - pyswarms.single.local_best - INFO - Optimization finished | best cost: 636.2338378636705, best pos: [1.14252735e+00 8.06015841e-01 1.17433459e+02 3.96814355e-01
 1.00175773e-07 8.10482741e-07 3.19425829e-07]
2021-01-28 17:41:44,208 - pyswarms.single.local_best - INFO - Optimize for 500 iters with {'c1': 0.1, 'c2': 0.3, 'w': 0.9, 'k': 5, 'p': 2}
2021-01-28 17:42:14,875 - pyswarms.single.local_best - INFO - Optimization finished | best cost: 578.4400308712045, best pos: [1.37377708e+00 9.10489757e-01 1.20582613e+02 2.84524951e-01
 5.40085195e-07 1.16820057e-06 7.69477542e-08]
2021-01-28 17:42:14,910 - pyswarms.single.local_best - INFO - Optimize for 500 iters with {'c1': 0.1, 'c2': 0.3, 'w': 0.9, 'k': 5, 'p': 2}
2021-01-28 17:42:46,243 - pyswarms.single.local_best - INFO - Optimization finished | best cost: 594.1895106701813, best pos: [1.61227847e+00 1.21501974e+00 1.18878668e+02 1.83460486e-01
 8.96833561e-07 1.62093503e-06 9.56736866e-08]
2021-01-28 17:42:46,279 - pyswarms.single.local_best - INFO - Optimize for 500 iters with {'c1': 0.1, 'c2': 0.3, 'w': 0.9, 'k': 5, 'p': 2}
2021-01-28 17:43:18,176 - pyswarms.single.local_best - INFO - Optimization finished | best cost: 562.3989300417034, best pos: [1.17305805e+00 7.73656965e-01 1.19572792e+02 3.94949992e-01
 5.93527711e-07 7.71312162e-07 4.98603634e-08]
2021-01-28 17:43:18,211 - pyswarms.single.local_best - INFO - Optimize for 500 iters with {'c1': 0.1, 'c2': 0.3, 'w': 0.9, 'k': 5, 'p': 2}
2021-01-28 17:43:48,847 - pyswarms.single.local_best - INFO - Optimization finished | best cost: 552.1275618925667, best pos: [1.26964262e+00 8.12277324e-01 1.17657248e+02 3.68256995e-01
 6.82742780e-07 3.86189625e-07 4.55833806e-08]
2021-01-28 17:43:48,882 - pyswarms.single.local_best - INFO - Optimize for 500 iters with {'c1': 0.1, 'c2': 0.3, 'w': 0.9, 'k': 5, 'p': 2}
2021-01-28 17:44:20,038 - pyswarms.single.local_best - INFO - Optimization finished | best cost: 662.774519641967, best pos: [1.42178551e+00 1.04867064e+00 1.21258142e+02 2.25609229e-01
 1.40148715e-06 7.79765959e-07 3.97148296e-07]
2021-01-28 17:44:20,072 - pyswarms.single.local_best - INFO - Optimize for 500 iters with {'c1': 0.1, 'c2': 0.3, 'w': 0.9, 'k': 5, 'p': 2}
2021-01-28 17:44:49,884 - pyswarms.single.local_best - INFO - Optimization finished | best cost: 676.1506034607546, best pos: [7.88846123e-01 6.45908429e-01 1.13816982e+02 6.07188445e-01
 1.36770499e-06 1.17615146e-06 9.54300142e-07]
2021-01-28 17:44:49,919 - pyswarms.single.local_best - INFO - Optimize for 500 iters with {'c1': 0.1, 'c2': 0.3, 'w': 0.9, 'k': 5, 'p': 2}
2021-01-28 17:45:21,355 - pyswarms.single.local_best - INFO - Optimization finished | best cost: 587.7201973442819, best pos: [1.33380895e+00 8.75085437e-01 1.20926962e+02 3.01286344e-01
 1.40226084e-06 3.99707259e-07 5.30227497e-08]
2021-01-28 17:45:21,388 - pyswarms.single.local_best - INFO - Optimize for 500 iters with {'c1': 0.1, 'c2': 0.3, 'w': 0.9, 'k': 5, 'p': 2}
2021-01-28 17:45:52,880 - pyswarms.single.local_best - INFO - Optimization finished | best cost: 610.7826519455242, best pos: [1.52573568e+00 1.04196884e+00 1.19996963e+02 2.30762665e-01
 1.22086685e-06 6.17348469e-07 4.69390179e-09]
2021-01-28 17:45:52,918 - pyswarms.single.local_best - INFO - Optimize for 500 iters with {'c1': 0.1, 'c2': 0.3, 'w': 0.9, 'k': 5, 'p': 2}
2021-01-28 17:46:24,686 - pyswarms.single.local_best - INFO - Optimization finished | best cost: 573.8162324414741, best pos: [1.17509540e+00 8.03200730e-01 1.17998363e+02 3.80537675e-01
 2.56300407e-07 1.53650144e-06 2.93745025e-08]
2021-01-28 17:46:24,721 - pyswarms.single.local_best - INFO - Optimize for 500 iters with {'c1': 0.1, 'c2': 0.3, 'w': 0.9, 'k': 5, 'p': 2}
2021-01-28 17:46:55,554 - pyswarms.single.local_best - INFO - Optimization finished | best cost: 559.4986212689901, best pos: [1.29356491e+00 9.03884150e-01 1.19289993e+02 3.05565385e-01
 1.92460387e-06 4.10570529e-07 3.23280418e-08]
2021-01-28 17:46:55,588 - pyswarms.single.local_best - INFO - Optimize for 500 iters with {'c1': 0.1, 'c2': 0.3, 'w': 0.9, 'k': 5, 'p': 2}
2021-01-28 17:47:26,112 - pyswarms.single.local_best - INFO - Optimization finished | best cost: 584.14516224305, best pos: [1.48041802e+00 1.03207584e+00 1.22184156e+02 2.24848310e-01
 1.13308923e-06 7.10289176e-07 1.85046376e-07]
2021-01-28 17:47:26,154 - pyswarms.single.local_best - INFO - Optimize for 500 iters with {'c1': 0.1, 'c2': 0.3, 'w': 0.9, 'k': 5, 'p': 2}
2021-01-28 17:47:55,920 - pyswarms.single.local_best - INFO - Optimization finished | best cost: 631.4694176519555, best pos: [1.61664793e+00 1.10469471e+00 1.21463643e+02 1.75686590e-01
 1.20955937e-06 2.35230003e-06 5.85112696e-08]
2021-01-28 17:47:55,954 - pyswarms.single.local_best - INFO - Optimize for 500 iters with {'c1': 0.1, 'c2': 0.3, 'w': 0.9, 'k': 5, 'p': 2}
2021-01-28 17:48:25,727 - pyswarms.single.local_best - INFO - Optimization finished | best cost: 540.2665731544403, best pos: [1.65356473e+00 1.09461309e+00 1.19482625e+02 2.01505312e-01
 1.07951064e-06 5.73760183e-07 6.49552474e-09]
2021-01-28 17:48:25,763 - pyswarms.single.local_best - INFO - Optimize for 500 iters with {'c1': 0.1, 'c2': 0.3, 'w': 0.9, 'k': 5, 'p': 2}
2021-01-28 17:48:56,379 - pyswarms.single.local_best - INFO - Optimization finished | best cost: 586.8394496269102, best pos: [1.29128437e+00 9.17748751e-01 1.19093258e+02 3.00538663e-01
 1.18011806e-06 1.15692562e-06 8.66831005e-08]
2021-01-28 17:48:56,414 - pyswarms.single.local_best - INFO - Optimize for 500 iters with {'c1': 0.1, 'c2': 0.3, 'w': 0.9, 'k': 5, 'p': 2}
2021-01-28 17:49:27,082 - pyswarms.single.local_best - INFO - Optimization finished | best cost: 618.7699287042506, best pos: [1.25206059e+00 7.92272902e-01 1.18217382e+02 3.61696709e-01
 1.45891619e-07 9.05123007e-07 1.47104738e-07]
2021-01-28 17:49:27,121 - pyswarms.single.local_best - INFO - Optimize for 500 iters with {'c1': 0.1, 'c2': 0.3, 'w': 0.9, 'k': 5, 'p': 2}
2021-01-28 17:49:59,468 - pyswarms.single.local_best - INFO - Optimization finished | best cost: 604.1614706231624, best pos: [1.89070534e+00 1.29952867e+00 1.22051513e+02 1.07981829e-01
 1.83127276e-06 2.01011589e-06 1.02609016e-07]
2021-01-28 17:49:59,504 - pyswarms.single.local_best - INFO - Optimize for 500 iters with {'c1': 0.1, 'c2': 0.3, 'w': 0.9, 'k': 5, 'p': 2}
2021-01-28 17:50:30,144 - pyswarms.single.local_best - INFO - Optimization finished | best cost: 639.3876887191027, best pos: [1.07533991e+00 7.63748537e-01 1.17029859e+02 4.29659759e-01
 4.79897264e-07 9.12532949e-07 2.89868664e-07]
2021-01-28 17:50:30,182 - pyswarms.single.local_best - INFO - Optimize for 500 iters with {'c1': 0.1, 'c2': 0.3, 'w': 0.9, 'k': 5, 'p': 2}
2021-01-28 17:51:01,060 - pyswarms.single.local_best - INFO - Optimization finished | best cost: 620.1402717126898, best pos: [1.76333139e+00 1.19453887e+00 1.19152819e+02 1.61527178e-01
 1.54418945e-06 6.32848843e-07 2.51498191e-08]
2021-01-28 17:51:01,095 - pyswarms.single.local_best - INFO - Optimize for 500 iters with {'c1': 0.1, 'c2': 0.3, 'w': 0.9, 'k': 5, 'p': 2}
2021-01-28 17:51:30,769 - pyswarms.single.local_best - INFO - Optimization finished | best cost: 603.7235152482986, best pos: [1.31280692e+00 8.93950977e-01 1.19348323e+02 3.10541932e-01
 6.03752998e-07 1.23834019e-06 3.09689319e-08]
2021-01-28 17:51:30,800 - pyswarms.single.local_best - INFO - Optimize for 500 iters with {'c1': 0.1, 'c2': 0.3, 'w': 0.9, 'k': 5, 'p': 2}
2021-01-28 17:52:01,145 - pyswarms.single.local_best - INFO - Optimization finished | best cost: 615.4892660787315, best pos: [1.55219819e+00 9.79237591e-01 1.19090295e+02 2.21175328e-01
 3.62653778e-07 1.49354816e-06 1.27039656e-07]
2021-01-28 17:52:01,182 - pyswarms.single.local_best - INFO - Optimize for 500 iters with {'c1': 0.1, 'c2': 0.3, 'w': 0.9, 'k': 5, 'p': 2}
2021-01-28 17:52:33,369 - pyswarms.single.local_best - INFO - Optimization finished | best cost: 566.0936172735485, best pos: [1.49053836e+00 9.64662927e-01 1.16833569e+02 2.57553785e-01
 1.19797766e-06 1.39289168e-07 1.06742601e-07]
2021-01-28 17:52:33,407 - pyswarms.single.local_best - INFO - Optimize for 500 iters with {'c1': 0.1, 'c2': 0.3, 'w': 0.9, 'k': 5, 'p': 2}
2021-01-28 17:53:03,495 - pyswarms.single.local_best - INFO - Optimization finished | best cost: 615.2396759827959, best pos: [1.42423405e+00 9.49780271e-01 1.14637709e+02 2.82094505e-01
 3.58366803e-08 5.39857948e-07 3.56706992e-07]
2021-01-28 17:53:03,532 - pyswarms.single.local_best - INFO - Optimize for 500 iters with {'c1': 0.1, 'c2': 0.3, 'w': 0.9, 'k': 5, 'p': 2}
2021-01-28 17:53:33,084 - pyswarms.single.local_best - INFO - Optimization finished | best cost: 604.396887347529, best pos: [1.18299187e+00 8.28482259e-01 1.21531901e+02 3.24106644e-01
 1.43072188e-07 1.48204119e-06 7.33771737e-07]
2021-01-28 17:53:33,121 - pyswarms.single.local_best - INFO - Optimize for 500 iters with {'c1': 0.1, 'c2': 0.3, 'w': 0.9, 'k': 5, 'p': 2}
2021-01-28 17:54:03,729 - pyswarms.single.local_best - INFO - Optimization finished | best cost: 632.0038832646982, best pos: [1.61927372e+00 1.07948111e+00 1.19753224e+02 1.86593484e-01
 1.48772494e-06 6.80828171e-07 1.79230782e-07]
2021-01-28 17:54:03,763 - pyswarms.single.local_best - INFO - Optimize for 500 iters with {'c1': 0.1, 'c2': 0.3, 'w': 0.9, 'k': 5, 'p': 2}
2021-01-28 17:54:32,896 - pyswarms.single.local_best - INFO - Optimization finished | best cost: 601.6089093509302, best pos: [1.56967928e+00 1.05454708e+00 1.16978546e+02 2.37731976e-01
 1.08060621e-06 1.92176114e-07 4.56177096e-08]
2021-01-28 17:54:32,935 - pyswarms.single.local_best - INFO - Optimize for 500 iters with {'c1': 0.1, 'c2': 0.3, 'w': 0.9, 'k': 5, 'p': 2}
2021-01-28 17:55:04,163 - pyswarms.single.local_best - INFO - Optimization finished | best cost: 615.8247080120336, best pos: [1.18358493e+00 8.54600923e-01 1.17714704e+02 3.58664017e-01
 1.41800883e-06 2.47819640e-07 2.50690790e-07]
2021-01-28 17:55:04,198 - pyswarms.single.local_best - INFO - Optimize for 500 iters with {'c1': 0.1, 'c2': 0.3, 'w': 0.9, 'k': 5, 'p': 2}
2021-01-28 17:55:34,651 - pyswarms.single.local_best - INFO - Optimization finished | best cost: 596.5840981572387, best pos: [1.96876798e+00 1.33187730e+00 1.23441498e+02 1.06497265e-01
 6.87838636e-07 9.63938371e-07 1.61081560e-07]
2021-01-28 17:55:34,683 - pyswarms.single.local_best - INFO - Optimize for 500 iters with {'c1': 0.1, 'c2': 0.3, 'w': 0.9, 'k': 5, 'p': 2}
2021-01-28 17:56:04,906 - pyswarms.single.local_best - INFO - Optimization finished | best cost: 613.2406770795037, best pos: [1.35029733e+00 9.76012834e-01 1.22535086e+02 2.52611337e-01
 2.32318700e-06 1.01630347e-06 7.17374756e-08]
2021-01-28 17:56:04,940 - pyswarms.single.local_best - INFO - Optimize for 500 iters with {'c1': 0.1, 'c2': 0.3, 'w': 0.9, 'k': 5, 'p': 2}
2021-01-28 17:56:35,371 - pyswarms.single.local_best - INFO - Optimization finished | best cost: 632.2918565995909, best pos: [1.60198181e+00 1.12272246e+00 1.17391123e+02 1.90150762e-01
 1.53908055e-06 1.73771605e-06 9.27146479e-09]
2021-01-28 17:56:35,402 - pyswarms.single.local_best - INFO - Optimize for 500 iters with {'c1': 0.1, 'c2': 0.3, 'w': 0.9, 'k': 5, 'p': 2}
2021-01-28 17:57:07,434 - pyswarms.single.local_best - INFO - Optimization finished | best cost: 620.0874445937857, best pos: [1.38808292e+00 9.34824805e-01 1.19513218e+02 2.83662649e-01
 9.24655682e-07 2.49423425e-07 1.67628473e-07]
2021-01-28 17:57:07,466 - pyswarms.single.local_best - INFO - Optimize for 500 iters with {'c1': 0.1, 'c2': 0.3, 'w': 0.9, 'k': 5, 'p': 2}
2021-01-28 17:57:38,667 - pyswarms.single.local_best - INFO - Optimization finished | best cost: 591.7295130011858, best pos: [1.45450023e+00 9.81187759e-01 1.21678136e+02 2.37493705e-01
 4.83816601e-07 9.22241662e-07 2.92319896e-07]
2021-01-28 17:57:38,704 - pyswarms.single.local_best - INFO - Optimize for 500 iters with {'c1': 0.1, 'c2': 0.3, 'w': 0.9, 'k': 5, 'p': 2}
2021-01-28 17:58:09,895 - pyswarms.single.local_best - INFO - Optimization finished | best cost: 640.5729724441852, best pos: [1.50701631e+00 1.20968570e+00 1.13122393e+02 2.03002387e-01
 1.78328259e-06 1.95932507e-06 6.06578190e-08]
2021-01-28 17:58:09,928 - pyswarms.single.local_best - INFO - Optimize for 500 iters with {'c1': 0.1, 'c2': 0.3, 'w': 0.9, 'k': 5, 'p': 2}
2021-01-28 17:58:41,500 - pyswarms.single.local_best - INFO - Optimization finished | best cost: 613.9346539473952, best pos: [1.22554917e+00 8.55620923e-01 1.17341083e+02 3.46009009e-01
 1.82438587e-07 5.54401195e-07 4.71921157e-07]
2021-01-28 17:58:41,537 - pyswarms.single.local_best - INFO - Optimize for 500 iters with {'c1': 0.1, 'c2': 0.3, 'w': 0.9, 'k': 5, 'p': 2}
2021-01-28 17:59:12,501 - pyswarms.single.local_best - INFO - Optimization finished | best cost: 567.9948310689001, best pos: [1.40898623e+00 9.82645427e-01 1.18257787e+02 2.70208691e-01
 1.26340790e-06 5.33625037e-07 6.32764765e-08]
2021-01-28 17:59:12,535 - pyswarms.single.local_best - INFO - Optimize for 500 iters with {'c1': 0.1, 'c2': 0.3, 'w': 0.9, 'k': 5, 'p': 2}
2021-01-28 17:59:42,766 - pyswarms.single.local_best - INFO - Optimization finished | best cost: 581.8846223969116, best pos: [1.44050116e+00 9.49642566e-01 1.15961313e+02 2.80967283e-01
 4.93073942e-07 8.80653449e-07 4.61133506e-08]
2021-01-28 17:59:42,801 - pyswarms.single.local_best - INFO - Optimize for 500 iters with {'c1': 0.1, 'c2': 0.3, 'w': 0.9, 'k': 5, 'p': 2}
2021-01-28 18:00:15,984 - pyswarms.single.local_best - INFO - Optimization finished | best cost: 662.6868550717033, best pos: [1.50283587e+00 1.00830835e+00 1.19597638e+02 2.39444989e-01
 1.42514778e-06 3.24326854e-07 3.77038702e-08]
2021-01-28 18:00:16,020 - pyswarms.single.local_best - INFO - Optimize for 500 iters with {'c1': 0.1, 'c2': 0.3, 'w': 0.9, 'k': 5, 'p': 2}
2021-01-28 18:00:46,678 - pyswarms.single.local_best - INFO - Optimization finished | best cost: 646.3119752167328, best pos: [1.93810980e+00 1.29872493e+00 1.20957556e+02 1.15786588e-01
 9.16553985e-07 7.40461790e-07 1.73988288e-07]
2021-01-28 18:00:46,714 - pyswarms.single.local_best - INFO - Optimize for 500 iters with {'c1': 0.1, 'c2': 0.3, 'w': 0.9, 'k': 5, 'p': 2}
2021-01-28 18:01:17,389 - pyswarms.single.local_best - INFO - Optimization finished | best cost: 663.2505998852109, best pos: [9.88472926e-01 7.13096149e-01 1.18731272e+02 4.84670552e-01
 5.40661806e-07 4.35795866e-07 4.78861472e-07]
2021-01-28 18:01:17,424 - pyswarms.single.local_best - INFO - Optimize for 500 iters with {'c1': 0.1, 'c2': 0.3, 'w': 0.9, 'k': 5, 'p': 2}
2021-01-28 18:01:48,966 - pyswarms.single.local_best - INFO - Optimization finished | best cost: 647.8129750191526, best pos: [1.55675752e+00 1.10141772e+00 1.19792710e+02 2.11699952e-01
 4.38160714e-07 1.84756341e-06 1.74491053e-08]
2021-01-28 18:01:49,002 - pyswarms.single.local_best - INFO - Optimize for 500 iters with {'c1': 0.1, 'c2': 0.3, 'w': 0.9, 'k': 5, 'p': 2}
2021-01-28 18:02:19,719 - pyswarms.single.local_best - INFO - Optimization finished | best cost: 588.0260353876367, best pos: [1.10898133e+00 7.73801202e-01 1.15471729e+02 4.21829387e-01
 9.61254927e-07 6.54166976e-07 1.49453949e-07]
2021-01-28 18:02:19,752 - pyswarms.single.local_best - INFO - Optimize for 500 iters with {'c1': 0.1, 'c2': 0.3, 'w': 0.9, 'k': 5, 'p': 2}
2021-01-28 18:02:50,546 - pyswarms.single.local_best - INFO - Optimization finished | best cost: 585.0513378952671, best pos: [1.18521777e+00 7.60323077e-01 1.22279674e+02 3.67072382e-01
 9.75017794e-09 6.04913536e-08 5.80910490e-07]
2021-01-28 18:02:50,584 - pyswarms.single.local_best - INFO - Optimize for 500 iters with {'c1': 0.1, 'c2': 0.3, 'w': 0.9, 'k': 5, 'p': 2}
2021-01-28 18:03:23,296 - pyswarms.single.local_best - INFO - Optimization finished | best cost: 577.930791956558, best pos: [1.45549377e+00 9.59942003e-01 1.19637994e+02 2.64433670e-01
 8.17198029e-07 6.35176367e-07 5.88873595e-08]
2021-01-28 18:03:23,332 - pyswarms.single.local_best - INFO - Optimize for 500 iters with {'c1': 0.1, 'c2': 0.3, 'w': 0.9, 'k': 5, 'p': 2}
2021-01-28 18:03:55,289 - pyswarms.single.local_best - INFO - Optimization finished | best cost: 581.4448568376048, best pos: [1.63322282e+00 1.20350015e+00 1.18877071e+02 1.73258693e-01
 1.08268000e-06 2.54948383e-06 1.49035009e-08]
2021-01-28 18:03:55,322 - pyswarms.single.local_best - INFO - Optimize for 500 iters with {'c1': 0.1, 'c2': 0.3, 'w': 0.9, 'k': 5, 'p': 2}
2021-01-28 18:04:27,930 - pyswarms.single.local_best - INFO - Optimization finished | best cost: 596.7740673531022, best pos: [1.46808770e+00 9.61531903e-01 1.18825977e+02 2.65845821e-01
 1.02740133e-06 3.60445159e-07 4.18783353e-08]
2021-01-28 18:04:27,966 - pyswarms.single.local_best - INFO - Optimize for 500 iters with {'c1': 0.1, 'c2': 0.3, 'w': 0.9, 'k': 5, 'p': 2}
2021-01-28 18:04:59,380 - pyswarms.single.local_best - INFO - Optimization finished | best cost: 600.5863262469923, best pos: [1.22794123e+00 8.62918512e-01 1.18997433e+02 3.45160093e-01
 1.04609065e-06 3.42475005e-07 1.99530168e-07]
2021-01-28 18:04:59,416 - pyswarms.single.local_best - INFO - Optimize for 500 iters with {'c1': 0.1, 'c2': 0.3, 'w': 0.9, 'k': 5, 'p': 2}
2021-01-28 18:05:30,244 - pyswarms.single.local_best - INFO - Optimization finished | best cost: 598.8504765037158, best pos: [1.93653807e+00 1.24798363e+00 1.17686646e+02 1.53143256e-01
 6.58662958e-08 1.09952741e-06 3.96176109e-08]
2021-01-28 18:05:30,281 - pyswarms.single.local_best - INFO - Optimize for 500 iters with {'c1': 0.1, 'c2': 0.3, 'w': 0.9, 'k': 5, 'p': 2}
2021-01-28 18:06:00,611 - pyswarms.single.local_best - INFO - Optimization finished | best cost: 600.372397752559, best pos: [1.54109605e+00 1.13552585e+00 1.20065414e+02 1.99972751e-01
 1.50019831e-06 6.58139102e-07 2.13621999e-07]
2021-01-28 18:06:00,647 - pyswarms.single.local_best - INFO - Optimize for 500 iters with {'c1': 0.1, 'c2': 0.3, 'w': 0.9, 'k': 5, 'p': 2}
2021-01-28 18:06:30,192 - pyswarms.single.local_best - INFO - Optimization finished | best cost: 566.4982413979203, best pos: [1.55983446e+00 1.10897847e+00 1.19209573e+02 2.00049932e-01
 9.79173024e-07 1.30533461e-06 1.73217025e-07]
2021-01-28 18:06:30,227 - pyswarms.single.local_best - INFO - Optimize for 500 iters with {'c1': 0.1, 'c2': 0.3, 'w': 0.9, 'k': 5, 'p': 2}
2021-01-28 18:07:00,099 - pyswarms.single.local_best - INFO - Optimization finished | best cost: 594.5394463813755, best pos: [8.59609410e-01 6.17055592e-01 1.21830879e+02 5.82396921e-01
 1.16560789e-06 4.74541291e-07 3.00939183e-07]
2021-01-28 18:07:00,134 - pyswarms.single.local_best - INFO - Optimize for 500 iters with {'c1': 0.1, 'c2': 0.3, 'w': 0.9, 'k': 5, 'p': 2}
2021-01-28 18:07:31,365 - pyswarms.single.local_best - INFO - Optimization finished | best cost: 597.2426279196652, best pos: [1.68713878e+00 1.13594476e+00 1.19353829e+02 1.87426331e-01
 8.40628828e-07 8.43302117e-07 1.73470961e-08]
2021-01-28 18:07:31,394 - pyswarms.single.local_best - INFO - Optimize for 500 iters with {'c1': 0.1, 'c2': 0.3, 'w': 0.9, 'k': 5, 'p': 2}
2021-01-28 18:08:01,776 - pyswarms.single.local_best - INFO - Optimization finished | best cost: 621.1749510519546, best pos: [1.35222642e+00 9.61705955e-01 1.19771765e+02 2.62716961e-01
 1.16444379e-06 3.66904037e-07 4.94565068e-07]
2021-01-28 18:08:01,813 - pyswarms.single.local_best - INFO - Optimize for 500 iters with {'c1': 0.1, 'c2': 0.3, 'w': 0.9, 'k': 5, 'p': 2}
2021-01-28 18:08:35,124 - pyswarms.single.local_best - INFO - Optimization finished | best cost: 607.1953906070287, best pos: [1.39440632e+00 1.01221434e+00 1.19365393e+02 2.54281050e-01
 3.65382326e-07 1.27448695e-06 3.17234200e-07]
2021-01-28 18:08:35,161 - pyswarms.single.local_best - INFO - Optimize for 500 iters with {'c1': 0.1, 'c2': 0.3, 'w': 0.9, 'k': 5, 'p': 2}
2021-01-28 18:09:06,479 - pyswarms.single.local_best - INFO - Optimization finished | best cost: 598.144083094143, best pos: [1.55586984e+00 9.56263940e-01 1.17631368e+02 2.48037030e-01
 3.52823232e-07 5.74620256e-07 1.46517877e-07]
2021-01-28 18:09:06,516 - pyswarms.single.local_best - INFO - Optimize for 500 iters with {'c1': 0.1, 'c2': 0.3, 'w': 0.9, 'k': 5, 'p': 2}
2021-01-28 18:09:37,313 - pyswarms.single.local_best - INFO - Optimization finished | best cost: 661.8821128802529, best pos: [1.31251247e+00 9.45865880e-01 1.25558490e+02 2.54465701e-01
 1.47965531e-06 2.78836345e-06 7.02487772e-08]
2021-01-28 18:09:37,351 - pyswarms.single.local_best - INFO - Optimize for 500 iters with {'c1': 0.1, 'c2': 0.3, 'w': 0.9, 'k': 5, 'p': 2}
2021-01-28 18:10:07,990 - pyswarms.single.local_best - INFO - Optimization finished | best cost: 677.5469827724787, best pos: [1.68095650e+00 1.31805286e+00 1.24291056e+02 1.30961709e-01
 1.86595778e-06 2.41506477e-07 5.60310660e-07]
2021-01-28 18:10:08,023 - pyswarms.single.local_best - INFO - Optimize for 500 iters with {'c1': 0.1, 'c2': 0.3, 'w': 0.9, 'k': 5, 'p': 2}
2021-01-28 18:10:38,281 - pyswarms.single.local_best - INFO - Optimization finished | best cost: 618.9965301301884, best pos: [1.49715351e+00 1.09481161e+00 1.20830034e+02 2.10698874e-01
 1.44584503e-06 4.13003042e-07 2.99613283e-07]
2021-01-28 18:10:38,318 - pyswarms.single.local_best - INFO - Optimize for 500 iters with {'c1': 0.1, 'c2': 0.3, 'w': 0.9, 'k': 5, 'p': 2}
2021-01-28 18:11:09,873 - pyswarms.single.local_best - INFO - Optimization finished | best cost: 633.9044582078498, best pos: [1.81649163e+00 1.19260572e+00 1.21846546e+02 1.36774304e-01
 1.56348651e-06 4.13706346e-07 1.61732618e-07]
2021-01-28 18:11:09,917 - pyswarms.single.local_best - INFO - Optimize for 500 iters with {'c1': 0.1, 'c2': 0.3, 'w': 0.9, 'k': 5, 'p': 2}
2021-01-28 18:11:40,293 - pyswarms.single.local_best - INFO - Optimization finished | best cost: 609.074090811787, best pos: [1.04764127e+00 6.53060561e-01 1.15297073e+02 4.33320071e-01
 2.37015149e-06 4.59658213e-06 4.79449948e-07]
2021-01-28 18:11:40,331 - pyswarms.single.local_best - INFO - Optimize for 500 iters with {'c1': 0.1, 'c2': 0.3, 'w': 0.9, 'k': 5, 'p': 2}
2021-01-28 18:12:09,386 - pyswarms.single.local_best - INFO - Optimization finished | best cost: 627.6773427628027, best pos: [1.88355290e+00 1.16108783e+00 1.18490480e+02 9.11740398e-02
 3.52801701e-06 4.42356627e-06 1.94178527e-06]
2021-01-28 18:12:09,423 - pyswarms.single.local_best - INFO - Optimize for 500 iters with {'c1': 0.1, 'c2': 0.3, 'w': 0.9, 'k': 5, 'p': 2}
2021-01-28 18:12:41,981 - pyswarms.single.local_best - INFO - Optimization finished | best cost: 594.1614607828708, best pos: [1.09565399e+00 6.06296940e-01 1.18466942e+02 4.36774641e-01
 3.91069373e-06 1.02243753e-06 9.29905538e-08]
2021-01-28 18:12:42,017 - pyswarms.single.local_best - INFO - Optimize for 500 iters with {'c1': 0.1, 'c2': 0.3, 'w': 0.9, 'k': 5, 'p': 2}
2021-01-28 18:13:12,996 - pyswarms.single.local_best - INFO - Optimization finished | best cost: 584.5640485612004, best pos: [1.72065055e+00 1.03097784e+00 1.18379135e+02 1.53731388e-01
 3.92539692e-06 5.72529492e-06 1.82250102e-07]
2021-01-28 18:13:13,033 - pyswarms.single.local_best - INFO - Optimize for 500 iters with {'c1': 0.1, 'c2': 0.3, 'w': 0.9, 'k': 5, 'p': 2}
2021-01-28 18:13:43,099 - pyswarms.single.local_best - INFO - Optimization finished | best cost: 652.217104730775, best pos: [1.19515153e+00 7.12320019e-01 1.19368883e+02 3.56207709e-01
 1.20571983e-06 7.55608938e-07 1.34959105e-06]
2021-01-28 18:13:43,135 - pyswarms.single.local_best - INFO - Optimize for 500 iters with {'c1': 0.1, 'c2': 0.3, 'w': 0.9, 'k': 5, 'p': 2}
2021-01-28 18:14:14,297 - pyswarms.single.local_best - INFO - Optimization finished | best cost: 639.8058902893913, best pos: [1.50840349e+00 9.02876044e-01 1.20422268e+02 2.15310374e-01
 2.34867511e-06 6.54401301e-07 1.09811855e-06]
2021-01-28 18:14:14,328 - pyswarms.single.local_best - INFO - Optimize for 500 iters with {'c1': 0.1, 'c2': 0.3, 'w': 0.9, 'k': 5, 'p': 2}
2021-01-28 18:14:47,043 - pyswarms.single.local_best - INFO - Optimization finished | best cost: 594.7267879648389, best pos: [1.28748991e+00 6.37153978e-01 1.20339139e+02 3.55342098e-01
 1.19137625e-06 1.17598022e-06 3.01160019e-07]
2021-01-28 18:14:47,077 - pyswarms.single.local_best - INFO - Optimize for 500 iters with {'c1': 0.1, 'c2': 0.3, 'w': 0.9, 'k': 5, 'p': 2}
2021-01-28 18:15:17,734 - pyswarms.single.local_best - INFO - Optimization finished | best cost: 646.3300981027973, best pos: [1.83352749e+00 1.04137848e+00 1.24859511e+02 9.98765824e-02
 3.17676359e-06 5.59897345e-06 1.39756072e-06]
2021-01-28 18:15:17,769 - pyswarms.single.local_best - INFO - Optimize for 500 iters with {'c1': 0.1, 'c2': 0.3, 'w': 0.9, 'k': 5, 'p': 2}
2021-01-28 18:15:49,324 - pyswarms.single.local_best - INFO - Optimization finished | best cost: 636.0965174859041, best pos: [1.56438379e+00 9.51702951e-01 1.19984558e+02 1.91726897e-01
 4.44738612e-06 3.84077497e-06 2.23949794e-07]
2021-01-28 18:15:49,362 - pyswarms.single.local_best - INFO - Optimize for 500 iters with {'c1': 0.1, 'c2': 0.3, 'w': 0.9, 'k': 5, 'p': 2}
2021-01-28 18:16:19,879 - pyswarms.single.local_best - INFO - Optimization finished | best cost: 577.7786877873069, best pos: [1.35518799e+00 8.43654917e-01 1.21886388e+02 2.46349719e-01
 6.86842576e-07 5.45756829e-06 1.20049361e-06]
2021-01-28 18:16:19,915 - pyswarms.single.local_best - INFO - Optimize for 500 iters with {'c1': 0.1, 'c2': 0.3, 'w': 0.9, 'k': 5, 'p': 2}
2021-01-28 18:16:51,691 - pyswarms.single.local_best - INFO - Optimization finished | best cost: 609.547112708291, best pos: [1.03121193e+00 5.33370137e-01 1.21399604e+02 4.72611785e-01
 1.76468836e-06 6.67075434e-07 8.55124643e-07]
2021-01-28 18:16:51,724 - pyswarms.single.local_best - INFO - Optimize for 500 iters with {'c1': 0.1, 'c2': 0.3, 'w': 0.9, 'k': 5, 'p': 2}
2021-01-28 18:17:22,598 - pyswarms.single.local_best - INFO - Optimization finished | best cost: 595.1847537075398, best pos: [1.03046836e+00 6.15209792e-01 1.15567587e+02 4.92333683e-01
 4.48489319e-06 1.56455346e-07 7.03625408e-08]
2021-01-28 18:17:22,634 - pyswarms.single.local_best - INFO - Optimize for 500 iters with {'c1': 0.1, 'c2': 0.3, 'w': 0.9, 'k': 5, 'p': 2}
2021-01-28 18:17:53,144 - pyswarms.single.local_best - INFO - Optimization finished | best cost: 660.8984477319912, best pos: [1.96902419e+00 1.33232568e+00 1.14871268e+02 8.23106978e-02
 1.02006013e-06 3.43761503e-06 2.13664793e-06]
2021-01-28 18:17:53,180 - pyswarms.single.local_best - INFO - Optimize for 500 iters with {'c1': 0.1, 'c2': 0.3, 'w': 0.9, 'k': 5, 'p': 2}
2021-01-28 18:18:25,509 - pyswarms.single.local_best - INFO - Optimization finished | best cost: 589.2466220672859, best pos: [1.77929598e+00 1.07511424e+00 1.18047526e+02 1.43809284e-01
 2.80573661e-06 1.07790398e-06 9.17499126e-07]
2021-01-28 18:18:25,545 - pyswarms.single.local_best - INFO - Optimize for 500 iters with {'c1': 0.1, 'c2': 0.3, 'w': 0.9, 'k': 5, 'p': 2}
2021-01-28 18:18:55,608 - pyswarms.single.local_best - INFO - Optimization finished | best cost: 591.5916183598761, best pos: [9.11360681e-01 5.52852970e-01 1.19577844e+02 5.51871194e-01
 2.52504846e-06 2.00626912e-06 3.60938434e-07]
2021-01-28 18:18:55,645 - pyswarms.single.local_best - INFO - Optimize for 500 iters with {'c1': 0.1, 'c2': 0.3, 'w': 0.9, 'k': 5, 'p': 2}
2021-01-28 18:19:27,161 - pyswarms.single.local_best - INFO - Optimization finished | best cost: 598.3927571692582, best pos: [1.51159114e+00 8.55076171e-01 1.19681282e+02 2.41178089e-01
 9.48961786e-09 2.78443031e-07 1.01716068e-06]
2021-01-28 18:19:27,198 - pyswarms.single.local_best - INFO - Optimize for 500 iters with {'c1': 0.1, 'c2': 0.3, 'w': 0.9, 'k': 5, 'p': 2}
2021-01-28 18:19:56,168 - pyswarms.single.local_best - INFO - Optimization finished | best cost: 624.5748080504533, best pos: [1.82048413e+00 9.72188985e-01 1.17721355e+02 1.43620656e-01
 1.30524242e-06 4.60698577e-06 7.18132540e-07]
2021-01-28 18:19:56,204 - pyswarms.single.local_best - INFO - Optimize for 500 iters with {'c1': 0.1, 'c2': 0.3, 'w': 0.9, 'k': 5, 'p': 2}
2021-01-28 18:20:26,664 - pyswarms.single.local_best - INFO - Optimization finished | best cost: 572.9112016566178, best pos: [1.28443842e+00 6.18347194e-01 1.19246100e+02 4.01844781e-01
 8.64133143e-07 3.48426624e-07 2.09862245e-07]
2021-01-28 18:20:26,701 - pyswarms.single.local_best - INFO - Optimize for 500 iters with {'c1': 0.1, 'c2': 0.3, 'w': 0.9, 'k': 5, 'p': 2}
2021-01-28 18:20:56,398 - pyswarms.single.local_best - INFO - Optimization finished | best cost: 609.7274043916104, best pos: [1.80955563e+00 1.00364938e+00 1.19814765e+02 1.63339625e-01
 2.26238068e-06 1.98995217e-06 9.12930948e-08]
2021-01-28 18:20:56,433 - pyswarms.single.local_best - INFO - Optimize for 500 iters with {'c1': 0.1, 'c2': 0.3, 'w': 0.9, 'k': 5, 'p': 2}
2021-01-28 18:21:27,698 - pyswarms.single.local_best - INFO - Optimization finished | best cost: 616.1765843957639, best pos: [1.23553717e+00 6.39206221e-01 1.18529945e+02 3.74159570e-01
 2.71866974e-06 9.77264828e-07 1.72678669e-07]
2021-01-28 18:21:27,735 - pyswarms.single.local_best - INFO - Optimize for 500 iters with {'c1': 0.1, 'c2': 0.3, 'w': 0.9, 'k': 5, 'p': 2}
2021-01-28 18:21:59,775 - pyswarms.single.local_best - INFO - Optimization finished | best cost: 609.3082773651026, best pos: [1.85685182e+00 1.01697486e+00 1.19092339e+02 1.33832615e-01
 2.68723142e-06 3.23109624e-06 3.71513954e-07]
2021-01-28 18:21:59,811 - pyswarms.single.local_best - INFO - Optimize for 500 iters with {'c1': 0.1, 'c2': 0.3, 'w': 0.9, 'k': 5, 'p': 2}
2021-01-28 18:22:31,077 - pyswarms.single.local_best - INFO - Optimization finished | best cost: 623.260262133158, best pos: [1.28995569e+00 7.81220077e-01 1.18054688e+02 3.14200244e-01
 1.47061125e-06 3.37814606e-06 3.06988706e-07]
2021-01-28 18:22:31,113 - pyswarms.single.local_best - INFO - Optimize for 500 iters with {'c1': 0.1, 'c2': 0.3, 'w': 0.9, 'k': 5, 'p': 2}
2021-01-28 18:23:02,424 - pyswarms.single.local_best - INFO - Optimization finished | best cost: 609.5713873031705, best pos: [1.63301372e+00 8.37165846e-01 1.19250287e+02 1.96928267e-01
 1.42676796e-06 2.58705750e-06 7.79763356e-07]
2021-01-28 18:23:02,461 - pyswarms.single.local_best - INFO - Optimize for 500 iters with {'c1': 0.1, 'c2': 0.3, 'w': 0.9, 'k': 5, 'p': 2}
2021-01-28 18:23:33,691 - pyswarms.single.local_best - INFO - Optimization finished | best cost: 530.8455676662304, best pos: [1.55692440e+00 9.23759557e-01 1.19734876e+02 1.98386549e-01
 6.05240934e-06 2.09758006e-06 2.98606241e-08]
2021-01-28 18:23:33,728 - pyswarms.single.local_best - INFO - Optimize for 500 iters with {'c1': 0.1, 'c2': 0.3, 'w': 0.9, 'k': 5, 'p': 2}
2021-01-28 18:24:03,869 - pyswarms.single.local_best - INFO - Optimization finished | best cost: 608.4768224863368, best pos: [1.88880901e+00 1.07286527e+00 1.19419997e+02 1.25169530e-01
 7.58666707e-07 4.71525042e-06 6.03232872e-07]
2021-01-28 18:24:03,903 - pyswarms.single.local_best - INFO - Optimize for 500 iters with {'c1': 0.1, 'c2': 0.3, 'w': 0.9, 'k': 5, 'p': 2}
2021-01-28 18:24:35,060 - pyswarms.single.local_best - INFO - Optimization finished | best cost: 639.7842570488417, best pos: [9.57116758e-01 5.84823939e-01 1.20291816e+02 4.79666229e-01
 4.85747343e-06 1.84126772e-06 7.22557497e-07]
2021-01-28 18:24:35,096 - pyswarms.single.local_best - INFO - Optimize for 500 iters with {'c1': 0.1, 'c2': 0.3, 'w': 0.9, 'k': 5, 'p': 2}
2021-01-28 18:25:06,343 - pyswarms.single.local_best - INFO - Optimization finished | best cost: 559.3768872929929, best pos: [1.47145958e+00 8.41231366e-01 1.19470749e+02 2.45813203e-01
 4.10993413e-06 1.51498810e-06 5.02066416e-10]
2021-01-28 18:25:06,375 - pyswarms.single.local_best - INFO - Optimize for 500 iters with {'c1': 0.1, 'c2': 0.3, 'w': 0.9, 'k': 5, 'p': 2}
2021-01-28 18:25:36,882 - pyswarms.single.local_best - INFO - Optimization finished | best cost: 684.5438483314915, best pos: [1.12444161e+00 6.58069993e-01 1.17356778e+02 3.94162332e-01
 3.47574935e-06 1.28354915e-07 1.36926268e-06]
2021-01-28 18:25:36,919 - pyswarms.single.local_best - INFO - Optimize for 500 iters with {'c1': 0.1, 'c2': 0.3, 'w': 0.9, 'k': 5, 'p': 2}
2021-01-28 18:26:08,377 - pyswarms.single.local_best - INFO - Optimization finished | best cost: 530.140348266206, best pos: [1.67190475e+00 9.36031150e-01 1.19118193e+02 1.80889214e-01
 1.84601996e-06 5.59114955e-06 1.18053778e-07]
2021-01-28 18:26:08,408 - pyswarms.single.local_best - INFO - Optimize for 500 iters with {'c1': 0.1, 'c2': 0.3, 'w': 0.9, 'k': 5, 'p': 2}
2021-01-28 18:26:39,015 - pyswarms.single.local_best - INFO - Optimization finished | best cost: 562.9289754651688, best pos: [8.37372832e-01 5.11403136e-01 1.21936156e+02 5.93860619e-01
 5.04812943e-06 1.00406465e-06 4.56524446e-07]
2021-01-28 18:26:39,051 - pyswarms.single.local_best - INFO - Optimize for 500 iters with {'c1': 0.1, 'c2': 0.3, 'w': 0.9, 'k': 5, 'p': 2}
2021-01-28 18:27:08,308 - pyswarms.single.local_best - INFO - Optimization finished | best cost: 602.2949907566838, best pos: [1.83111741e+00 1.07896236e+00 1.16109518e+02 1.46708913e-01
 4.64965912e-06 2.08000694e-06 1.29885563e-07]
2021-01-28 18:27:08,344 - pyswarms.single.local_best - INFO - Optimize for 500 iters with {'c1': 0.1, 'c2': 0.3, 'w': 0.9, 'k': 5, 'p': 2}
2021-01-28 18:27:38,520 - pyswarms.single.local_best - INFO - Optimization finished | best cost: 589.1257132162566, best pos: [1.21267088e+00 7.07487968e-01 1.22245286e+02 3.29158861e-01
 3.75401237e-06 2.32975229e-06 3.52009337e-07]
2021-01-28 18:27:38,557 - pyswarms.single.local_best - INFO - Optimize for 500 iters with {'c1': 0.1, 'c2': 0.3, 'w': 0.9, 'k': 5, 'p': 2}
2021-01-28 18:28:09,186 - pyswarms.single.local_best - INFO - Optimization finished | best cost: 636.3794383800544, best pos: [1.76002277e+00 1.13029927e+00 1.21634043e+02 1.21650881e-01
 6.80479209e-06 7.17304186e-06 1.33301280e-07]
2021-01-28 18:28:09,221 - pyswarms.single.local_best - INFO - Optimize for 500 iters with {'c1': 0.1, 'c2': 0.3, 'w': 0.9, 'k': 5, 'p': 2}
2021-01-28 18:28:40,665 - pyswarms.single.local_best - INFO - Optimization finished | best cost: 627.4360320381245, best pos: [1.61560653e+00 9.55619180e-01 1.18574060e+02 1.70038609e-01
 7.94552248e-06 1.53517766e-06 6.05577739e-07]
2021-01-28 18:28:40,701 - pyswarms.single.local_best - INFO - Optimize for 500 iters with {'c1': 0.1, 'c2': 0.3, 'w': 0.9, 'k': 5, 'p': 2}
2021-01-28 18:29:10,841 - pyswarms.single.local_best - INFO - Optimization finished | best cost: 654.7971715037345, best pos: [1.12441445e+00 6.55864663e-01 1.20403516e+02 3.87491792e-01
 1.62869585e-06 3.74334996e-07 1.59291152e-06]
2021-01-28 18:29:10,878 - pyswarms.single.local_best - INFO - Optimize for 500 iters with {'c1': 0.1, 'c2': 0.3, 'w': 0.9, 'k': 5, 'p': 2}
2021-01-28 18:29:41,866 - pyswarms.single.local_best - INFO - Optimization finished | best cost: 631.9536602164377, best pos: [8.87762621e-01 5.57991182e-01 1.21974352e+02 4.83704383e-01
 1.11296468e-07 3.18284741e-06 4.89710700e-06]
2021-01-28 18:29:41,905 - pyswarms.single.local_best - INFO - Optimize for 500 iters with {'c1': 0.1, 'c2': 0.3, 'w': 0.9, 'k': 5, 'p': 2}
2021-01-28 18:30:12,758 - pyswarms.single.local_best - INFO - Optimization finished | best cost: 684.7083451539047, best pos: [1.62001023e+00 9.63323351e-01 1.23845268e+02 1.38735051e-01
 4.97225085e-06 3.02966972e-06 2.17471864e-06]
2021-01-28 18:30:12,793 - pyswarms.single.local_best - INFO - Optimize for 500 iters with {'c1': 0.1, 'c2': 0.3, 'w': 0.9, 'k': 5, 'p': 2}
2021-01-28 18:30:44,279 - pyswarms.single.local_best - INFO - Optimization finished | best cost: 624.4611359057737, best pos: [1.13284213e+00 6.80774779e-01 1.21736039e+02 3.55630113e-01
 7.33774849e-06 1.40050930e-06 2.19514318e-07]
2021-01-28 18:30:44,309 - pyswarms.single.local_best - INFO - Optimize for 500 iters with {'c1': 0.1, 'c2': 0.3, 'w': 0.9, 'k': 5, 'p': 2}
2021-01-28 18:31:14,343 - pyswarms.single.local_best - INFO - Optimization finished | best cost: 605.7782509750506, best pos: [1.08288572e+00 6.24750942e-01 1.23301096e+02 3.69479164e-01
 9.58474490e-08 4.67739950e-06 2.18180338e-06]
2021-01-28 18:31:14,378 - pyswarms.single.local_best - INFO - Optimize for 500 iters with {'c1': 0.1, 'c2': 0.3, 'w': 0.9, 'k': 5, 'p': 2}
2021-01-28 18:31:46,624 - pyswarms.single.local_best - INFO - Optimization finished | best cost: 593.400463342548, best pos: [1.54701204e+00 8.49259232e-01 1.20950449e+02 2.45748460e-01
 2.96132196e-06 1.72136021e-07 1.10745694e-08]
2021-01-28 18:31:46,660 - pyswarms.single.local_best - INFO - Optimize for 500 iters with {'c1': 0.1, 'c2': 0.3, 'w': 0.9, 'k': 5, 'p': 2}
2021-01-28 18:32:18,488 - pyswarms.single.local_best - INFO - Optimization finished | best cost: 609.2038201046532, best pos: [1.67980875e+00 8.81750780e-01 1.15706539e+02 2.31549967e-01
 1.23343673e-06 1.17501840e-06 1.60065573e-07]
2021-01-28 18:32:18,526 - pyswarms.single.local_best - INFO - Optimize for 500 iters with {'c1': 0.1, 'c2': 0.3, 'w': 0.9, 'k': 5, 'p': 2}
2021-01-28 18:32:49,161 - pyswarms.single.local_best - INFO - Optimization finished | best cost: 650.1448335614932, best pos: [1.16167871e+00 7.68020446e-01 1.19767614e+02 3.23477101e-01
 2.53747196e-06 2.13702550e-06 2.34886013e-06]
2021-01-28 18:32:49,193 - pyswarms.single.local_best - INFO - Optimize for 500 iters with {'c1': 0.1, 'c2': 0.3, 'w': 0.9, 'k': 5, 'p': 2}
2021-01-28 18:33:19,650 - pyswarms.single.local_best - INFO - Optimization finished | best cost: 646.6140341228053, best pos: [1.35411956e+00 8.39400215e-01 1.21093138e+02 2.55084306e-01
 3.62557318e-06 6.66883858e-07 1.22148611e-06]
2021-01-28 18:33:19,686 - pyswarms.single.local_best - INFO - Optimize for 500 iters with {'c1': 0.1, 'c2': 0.3, 'w': 0.9, 'k': 5, 'p': 2}
2021-01-28 18:33:51,092 - pyswarms.single.local_best - INFO - Optimization finished | best cost: 601.934820051456, best pos: [1.78506024e+00 9.43484353e-01 1.18279926e+02 1.74656010e-01
 2.97280465e-06 5.56696279e-08 1.96421311e-07]
2021-01-28 18:33:51,127 - pyswarms.single.local_best - INFO - Optimize for 500 iters with {'c1': 0.1, 'c2': 0.3, 'w': 0.9, 'k': 5, 'p': 2}
2021-01-28 18:34:22,312 - pyswarms.single.local_best - INFO - Optimization finished | best cost: 648.8520442655845, best pos: [9.54468869e-01 5.31068044e-01 1.14969750e+02 5.75923678e-01
 2.07295526e-06 1.52920195e-06 6.30177289e-08]
2021-01-28 18:34:22,346 - pyswarms.single.local_best - INFO - Optimize for 500 iters with {'c1': 0.1, 'c2': 0.3, 'w': 0.9, 'k': 5, 'p': 2}
2021-01-28 18:34:52,138 - pyswarms.single.local_best - INFO - Optimization finished | best cost: 648.5283892062507, best pos: [1.61109589e+00 9.41531261e-01 1.17137786e+02 1.95258386e-01
 1.59315020e-06 4.48209984e-06 6.10872323e-07]
2021-01-28 18:34:52,178 - pyswarms.single.local_best - INFO - Optimize for 500 iters with {'c1': 0.1, 'c2': 0.3, 'w': 0.9, 'k': 5, 'p': 2}
2021-01-28 18:35:24,225 - pyswarms.single.local_best - INFO - Optimization finished | best cost: 593.5306266593466, best pos: [1.68959572e+00 1.08150085e+00 1.19189466e+02 1.51470880e-01
 6.93274728e-06 8.71729513e-07 2.57245305e-07]
2021-01-28 18:35:24,258 - pyswarms.single.local_best - INFO - Optimize for 500 iters with {'c1': 0.1, 'c2': 0.3, 'w': 0.9, 'k': 5, 'p': 2}
2021-01-28 18:35:55,315 - pyswarms.single.local_best - INFO - Optimization finished | best cost: 628.978290757124, best pos: [1.59010512e+00 9.30143849e-01 1.22798707e+02 1.76478504e-01
 4.16116696e-06 3.65191375e-06 6.12989770e-07]
2021-01-28 18:35:55,350 - pyswarms.single.local_best - INFO - Optimize for 500 iters with {'c1': 0.1, 'c2': 0.3, 'w': 0.9, 'k': 5, 'p': 2}
2021-01-28 18:36:27,857 - pyswarms.single.local_best - INFO - Optimization finished | best cost: 582.9813185218, best pos: [1.62968462e+00 8.51082085e-01 1.21113603e+02 2.01959230e-01
 1.04703160e-06 2.26980220e-06 4.59711152e-07]
2021-01-28 18:36:27,891 - pyswarms.single.local_best - INFO - Optimize for 500 iters with {'c1': 0.1, 'c2': 0.3, 'w': 0.9, 'k': 5, 'p': 2}
2021-01-28 18:36:58,288 - pyswarms.single.local_best - INFO - Optimization finished | best cost: 588.4509868083344, best pos: [1.64515226e+00 1.05127834e+00 1.21791677e+02 1.58563963e-01
 6.04331110e-07 2.76251457e-06 1.36184438e-06]
2021-01-28 18:36:58,325 - pyswarms.single.local_best - INFO - Optimize for 500 iters with {'c1': 0.1, 'c2': 0.3, 'w': 0.9, 'k': 5, 'p': 2}
2021-01-28 18:37:28,747 - pyswarms.single.local_best - INFO - Optimization finished | best cost: 618.3781797291368, best pos: [1.72398768e+00 7.97910514e-01 1.21064400e+02 2.11289837e-01
 9.91552097e-07 1.25221251e-06 7.37021103e-08]
2021-01-28 18:37:28,781 - pyswarms.single.local_best - INFO - Optimize for 500 iters with {'c1': 0.1, 'c2': 0.3, 'w': 0.9, 'k': 5, 'p': 2}
2021-01-28 18:38:00,825 - pyswarms.single.local_best - INFO - Optimization finished | best cost: 621.5228039799279, best pos: [1.13176753e+00 6.34639149e-01 1.20644690e+02 3.73744351e-01
 9.84193455e-08 3.09476639e-06 1.55011429e-06]
2021-01-28 18:38:00,862 - pyswarms.single.local_best - INFO - Optimize for 500 iters with {'c1': 0.1, 'c2': 0.3, 'w': 0.9, 'k': 5, 'p': 2}
2021-01-28 18:38:32,464 - pyswarms.single.local_best - INFO - Optimization finished | best cost: 545.598365109041, best pos: [1.05697404e+00 6.16983532e-01 1.19394777e+02 4.21875092e-01
 2.53754441e-06 4.75983925e-06 1.08285414e-07]
2021-01-28 18:38:32,496 - pyswarms.single.local_best - INFO - Optimize for 500 iters with {'c1': 0.1, 'c2': 0.3, 'w': 0.9, 'k': 5, 'p': 2}
2021-01-28 18:39:03,635 - pyswarms.single.local_best - INFO - Optimization finished | best cost: 604.2513004033524, best pos: [1.15000878e+00 6.44715378e-01 1.22163321e+02 3.63701362e-01
 1.47806180e-06 4.32377677e-06 4.02961142e-07]
2021-01-28 18:39:03,670 - pyswarms.single.local_best - INFO - Optimize for 500 iters with {'c1': 0.1, 'c2': 0.3, 'w': 0.9, 'k': 5, 'p': 2}
2021-01-28 18:39:32,643 - pyswarms.single.local_best - INFO - Optimization finished | best cost: 612.0104303885973, best pos: [9.41930176e-01 5.79454254e-01 1.15035614e+02 5.66280606e-01
 1.00470806e-06 1.77812868e-06 5.48545047e-07]
2021-01-28 18:39:32,680 - pyswarms.single.local_best - INFO - Optimize for 500 iters with {'c1': 0.1, 'c2': 0.3, 'w': 0.9, 'k': 5, 'p': 2}
2021-01-28 18:40:03,921 - pyswarms.single.local_best - INFO - Optimization finished | best cost: 596.3748112749084, best pos: [1.30140477e+00 7.23962750e-01 1.18462858e+02 3.12104399e-01
 2.05426372e-07 2.09935020e-06 1.22558428e-06]
2021-01-28 18:40:03,957 - pyswarms.single.local_best - INFO - Optimize for 500 iters with {'c1': 0.1, 'c2': 0.3, 'w': 0.9, 'k': 5, 'p': 2}
2021-01-28 18:40:35,602 - pyswarms.single.local_best - INFO - Optimization finished | best cost: 582.9878551963795, best pos: [1.59105307e+00 9.42138272e-01 1.19879790e+02 2.08328246e-01
 1.79831965e-06 3.54974878e-06 1.15871290e-07]
2021-01-28 18:40:35,639 - pyswarms.single.local_best - INFO - Optimize for 500 iters with {'c1': 0.1, 'c2': 0.3, 'w': 0.9, 'k': 5, 'p': 2}
2021-01-28 18:41:06,991 - pyswarms.single.local_best - INFO - Optimization finished | best cost: 634.3574085546231, best pos: [1.59964135e+00 8.84191914e-01 1.18271157e+02 2.23830364e-01
 3.21520753e-06 1.23965661e-06 6.78867947e-08]
2021-01-28 18:41:07,028 - pyswarms.single.local_best - INFO - Optimize for 500 iters with {'c1': 0.1, 'c2': 0.3, 'w': 0.9, 'k': 5, 'p': 2}
2021-01-28 18:41:37,269 - pyswarms.single.local_best - INFO - Optimization finished | best cost: 641.1648997689074, best pos: [1.07209028e+00 6.53325924e-01 1.19144319e+02 4.05584350e-01
 2.01214075e-06 4.19811630e-06 7.31736343e-07]
2021-01-28 18:41:37,301 - pyswarms.single.local_best - INFO - Optimize for 500 iters with {'c1': 0.1, 'c2': 0.3, 'w': 0.9, 'k': 5, 'p': 2}
2021-01-28 18:42:08,258 - pyswarms.single.local_best - INFO - Optimization finished | best cost: 645.6707894015165, best pos: [1.04366310e+00 6.55109770e-01 1.17279603e+02 4.42225634e-01
 4.19303445e-06 2.28229944e-06 1.86734280e-07]
2021-01-28 18:42:08,291 - pyswarms.single.local_best - INFO - Optimize for 500 iters with {'c1': 0.1, 'c2': 0.3, 'w': 0.9, 'k': 5, 'p': 2}
2021-01-28 18:42:38,743 - pyswarms.single.local_best - INFO - Optimization finished | best cost: 625.2287231619524, best pos: [1.94303002e+00 1.23708261e+00 1.18506822e+02 9.25484490e-02
 5.28291575e-06 3.44480336e-06 7.34999855e-07]
2021-01-28 18:42:38,782 - pyswarms.single.local_best - INFO - Optimize for 500 iters with {'c1': 0.1, 'c2': 0.3, 'w': 0.9, 'k': 5, 'p': 2}
2021-01-28 18:43:09,373 - pyswarms.single.local_best - INFO - Optimization finished | best cost: 660.9040305433161, best pos: [1.48542693e+00 8.66746106e-01 1.21029380e+02 2.16747042e-01
 3.35383710e-06 2.73753604e-06 5.62557853e-07]
2021-01-28 18:43:09,411 - pyswarms.single.local_best - INFO - Optimize for 500 iters with {'c1': 0.1, 'c2': 0.3, 'w': 0.9, 'k': 5, 'p': 2}
2021-01-28 18:43:39,905 - pyswarms.single.local_best - INFO - Optimization finished | best cost: 628.1771027287463, best pos: [1.50318050e+00 8.61650849e-01 1.19033059e+02 2.42945434e-01
 2.34889378e-07 1.74145505e-06 7.40589168e-07]
2021-01-28 18:43:39,946 - pyswarms.single.local_best - INFO - Optimize for 500 iters with {'c1': 0.1, 'c2': 0.3, 'w': 0.9, 'k': 5, 'p': 2}
2021-01-28 18:44:10,910 - pyswarms.single.local_best - INFO - Optimization finished | best cost: 675.6138017368964, best pos: [1.82052301e+00 1.15623058e+00 1.18553392e+02 1.02767751e-01
 3.97748209e-06 8.67544156e-07 2.10788738e-06]
2021-01-28 18:44:10,946 - pyswarms.single.local_best - INFO - Optimize for 500 iters with {'c1': 0.1, 'c2': 0.3, 'w': 0.9, 'k': 5, 'p': 2}
2021-01-28 18:44:41,636 - pyswarms.single.local_best - INFO - Optimization finished | best cost: 590.7097041242696, best pos: [1.30297347e+00 7.29389186e-01 1.20347902e+02 2.99271196e-01
 8.78006320e-07 5.06397534e-06 3.69843185e-07]
2021-01-28 18:44:41,670 - pyswarms.single.local_best - INFO - Optimize for 500 iters with {'c1': 0.1, 'c2': 0.3, 'w': 0.9, 'k': 5, 'p': 2}
2021-01-28 18:45:13,330 - pyswarms.single.local_best - INFO - Optimization finished | best cost: 595.6817117113978, best pos: [1.49684978e+00 8.52079276e-01 1.20888973e+02 2.21354692e-01
 1.79760930e-06 4.95006265e-06 3.70842758e-07]
2021-01-28 18:45:13,366 - pyswarms.single.local_best - INFO - Optimize for 500 iters with {'c1': 0.1, 'c2': 0.3, 'w': 0.9, 'k': 5, 'p': 2}
2021-01-28 18:45:45,003 - pyswarms.single.local_best - INFO - Optimization finished | best cost: 582.6849333121835, best pos: [9.82352968e-01 6.05669110e-01 1.18245326e+02 4.88996274e-01
 6.48774765e-07 2.76527435e-06 1.01242314e-06]
2021-01-28 18:45:45,041 - pyswarms.single.local_best - INFO - Optimize for 500 iters with {'c1': 0.1, 'c2': 0.3, 'w': 0.9, 'k': 5, 'p': 2}
2021-01-28 18:46:15,242 - pyswarms.single.local_best - INFO - Optimization finished | best cost: 581.9248235399484, best pos: [1.83836983e+00 1.13103886e+00 1.19291088e+02 1.24882484e-01
 4.96660556e-07 5.81845975e-06 7.31958095e-07]
2021-01-28 18:46:15,279 - pyswarms.single.local_best - INFO - Optimize for 500 iters with {'c1': 0.1, 'c2': 0.3, 'w': 0.9, 'k': 5, 'p': 2}
2021-01-28 18:46:45,709 - pyswarms.single.local_best - INFO - Optimization finished | best cost: 593.3501549442167, best pos: [1.84543973e+00 9.91693733e-01 1.23618095e+02 1.27669678e-01
 2.39533939e-06 1.98871809e-06 3.65615630e-07]
2021-01-28 18:46:45,745 - pyswarms.single.local_best - INFO - Optimize for 500 iters with {'c1': 0.1, 'c2': 0.3, 'w': 0.9, 'k': 5, 'p': 2}
2021-01-28 18:47:15,605 - pyswarms.single.local_best - INFO - Optimization finished | best cost: 599.9438603009158, best pos: [1.11982810e+00 6.67380227e-01 1.18130532e+02 4.25081216e-01
 4.03666951e-06 3.65887851e-07 4.10404818e-08]
2021-01-28 18:47:15,642 - pyswarms.single.local_best - INFO - Optimize for 500 iters with {'c1': 0.1, 'c2': 0.3, 'w': 0.9, 'k': 5, 'p': 2}
2021-01-28 18:47:47,752 - pyswarms.single.local_best - INFO - Optimization finished | best cost: 619.577774316951, best pos: [1.50714541e+00 9.24179474e-01 1.19724190e+02 2.31112215e-01
 2.38388345e-06 5.71139661e-07 5.90498210e-07]
2021-01-28 18:47:47,791 - pyswarms.single.local_best - INFO - Optimize for 500 iters with {'c1': 0.1, 'c2': 0.3, 'w': 0.9, 'k': 5, 'p': 2}
2021-01-28 18:48:17,775 - pyswarms.single.local_best - INFO - Optimization finished | best cost: 604.4738271771611, best pos: [1.41526925e+00 8.56554690e-01 1.21763363e+02 2.25907483e-01
 5.27772463e-06 4.18915673e-06 4.25937094e-07]
2021-01-28 18:48:17,812 - pyswarms.single.local_best - INFO - Optimize for 500 iters with {'c1': 0.1, 'c2': 0.3, 'w': 0.9, 'k': 5, 'p': 2}
2021-01-28 18:48:50,057 - pyswarms.single.local_best - INFO - Optimization finished | best cost: 565.7827944601836, best pos: [1.28781678e+00 7.03316706e-01 1.16207023e+02 4.05719434e-01
 3.90768197e-07 5.01666234e-07 2.41654079e-07]
2021-01-28 18:48:50,095 - pyswarms.single.local_best - INFO - Optimize for 500 iters with {'c1': 0.1, 'c2': 0.3, 'w': 0.9, 'k': 5, 'p': 2}
2021-01-28 18:49:20,430 - pyswarms.single.local_best - INFO - Optimization finished | best cost: 618.3783847580233, best pos: [9.12602987e-01 5.49627522e-01 1.17629271e+02 5.64269812e-01
 1.27478989e-06 2.73108816e-06 5.97847443e-07]
2021-01-28 18:49:20,466 - pyswarms.single.local_best - INFO - Optimize for 500 iters with {'c1': 0.1, 'c2': 0.3, 'w': 0.9, 'k': 5, 'p': 2}
2021-01-28 18:49:50,853 - pyswarms.single.local_best - INFO - Optimization finished | best cost: 589.7671942719716, best pos: [1.05915884e+00 6.56182926e-01 1.19790443e+02 4.03406356e-01
 2.26746484e-06 3.11768785e-06 1.38781656e-06]
2021-01-28 18:49:50,890 - pyswarms.single.local_best - INFO - Optimize for 500 iters with {'c1': 0.1, 'c2': 0.3, 'w': 0.9, 'k': 5, 'p': 2}
2021-01-28 18:50:21,947 - pyswarms.single.local_best - INFO - Optimization finished | best cost: 620.4751219484581, best pos: [1.36143875e+00 6.92641923e-01 1.22272551e+02 2.77501660e-01
 1.60852364e-06 2.10125358e-06 7.47597748e-07]
2021-01-28 18:50:21,984 - pyswarms.single.local_best - INFO - Optimize for 500 iters with {'c1': 0.1, 'c2': 0.3, 'w': 0.9, 'k': 5, 'p': 2}
2021-01-28 18:50:52,569 - pyswarms.single.local_best - INFO - Optimization finished | best cost: 556.1831721889066, best pos: [1.64276144e+00 9.16485087e-01 1.19542150e+02 1.85312369e-01
 1.91405620e-06 3.83533537e-06 4.38943087e-07]
2021-01-28 18:50:52,604 - pyswarms.single.local_best - INFO - Optimize for 500 iters with {'c1': 0.1, 'c2': 0.3, 'w': 0.9, 'k': 5, 'p': 2}
2021-01-28 18:51:25,084 - pyswarms.single.local_best - INFO - Optimization finished | best cost: 566.9972760391302, best pos: [1.36945923e+00 7.27565980e-01 1.19456771e+02 3.08538961e-01
 5.43212316e-07 1.97036433e-06 3.95744725e-07]
2021-01-28 18:51:25,123 - pyswarms.single.local_best - INFO - Optimize for 500 iters with {'c1': 0.1, 'c2': 0.3, 'w': 0.9, 'k': 5, 'p': 2}
2021-01-28 18:51:57,028 - pyswarms.single.local_best - INFO - Optimization finished | best cost: 576.019584478577, best pos: [1.75131362e+00 9.26037352e-01 1.20414512e+02 1.71773042e-01
 6.28610389e-07 7.05455722e-07 8.06078145e-07]
2021-01-28 18:51:57,061 - pyswarms.single.local_best - INFO - Optimize for 500 iters with {'c1': 0.1, 'c2': 0.3, 'w': 0.9, 'k': 5, 'p': 2}
2021-01-28 18:52:29,549 - pyswarms.single.local_best - INFO - Optimization finished | best cost: 633.3077081384492, best pos: [1.31494779e+00 7.62679482e-01 1.19853259e+02 2.87927134e-01
 1.44232733e-07 5.82610604e-06 6.57586136e-07]
2021-01-28 18:52:29,583 - pyswarms.single.local_best - INFO - Optimize for 500 iters with {'c1': 0.1, 'c2': 0.3, 'w': 0.9, 'k': 5, 'p': 2}
2021-01-28 18:52:59,709 - pyswarms.single.local_best - INFO - Optimization finished | best cost: 585.0046088890798, best pos: [9.74704024e-01 5.95262274e-01 1.19039255e+02 4.62769743e-01
 3.94470923e-06 1.99941989e-06 1.48234665e-06]
2021-01-28 18:52:59,743 - pyswarms.single.local_best - INFO - Optimize for 500 iters with {'c1': 0.1, 'c2': 0.3, 'w': 0.9, 'k': 5, 'p': 2}
2021-01-28 18:53:31,260 - pyswarms.single.local_best - INFO - Optimization finished | best cost: 627.8318158242478, best pos: [1.69334267e+00 1.07027525e+00 1.15756526e+02 1.72895638e-01
 5.55944283e-06 5.68814621e-07 1.78086356e-07]
2021-01-28 18:53:31,298 - pyswarms.single.local_best - INFO - Optimize for 500 iters with {'c1': 0.1, 'c2': 0.3, 'w': 0.9, 'k': 5, 'p': 2}
2021-01-28 18:54:01,423 - pyswarms.single.local_best - INFO - Optimization finished | best cost: 663.883671841565, best pos: [1.66748154e+00 9.14641230e-01 1.25036746e+02 1.47667965e-01
 4.22202291e-06 5.44501433e-06 3.89369901e-07]
2021-01-28 18:54:01,462 - pyswarms.single.local_best - INFO - Optimize for 500 iters with {'c1': 0.1, 'c2': 0.3, 'w': 0.9, 'k': 5, 'p': 2}
2021-01-28 18:54:33,054 - pyswarms.single.local_best - INFO - Optimization finished | best cost: 573.5928495501292, best pos: [1.60238722e+00 9.62324248e-01 1.18174868e+02 1.96839878e-01
 1.05377684e-06 4.92973627e-06 3.09779094e-07]
2021-01-28 18:54:33,092 - pyswarms.single.local_best - INFO - Optimize for 500 iters with {'c1': 0.1, 'c2': 0.3, 'w': 0.9, 'k': 5, 'p': 2}
2021-01-28 18:55:02,416 - pyswarms.single.local_best - INFO - Optimization finished | best cost: 619.3826132605544, best pos: [1.26534583e+00 8.71498585e-01 1.16506826e+02 2.88641473e-01
 5.98594138e-06 1.87694346e-06 7.71274412e-07]
2021-01-28 18:55:02,452 - pyswarms.single.local_best - INFO - Optimize for 500 iters with {'c1': 0.1, 'c2': 0.3, 'w': 0.9, 'k': 5, 'p': 2}
2021-01-28 18:55:34,540 - pyswarms.single.local_best - INFO - Optimization finished | best cost: 588.850630375598, best pos: [1.43261428e+00 7.35865126e-01 1.18246533e+02 3.20789681e-01
 1.94457914e-06 8.39459716e-08 5.62278868e-08]
2021-01-28 18:55:34,577 - pyswarms.single.local_best - INFO - Optimize for 500 iters with {'c1': 0.1, 'c2': 0.3, 'w': 0.9, 'k': 5, 'p': 2}
2021-01-28 18:56:06,096 - pyswarms.single.local_best - INFO - Optimization finished | best cost: 632.4206894764209, best pos: [1.10300679e+00 6.52329527e-01 1.17988078e+02 4.01041122e-01
 3.48718848e-06 3.29070298e-06 2.46134492e-07]
2021-01-28 18:56:06,133 - pyswarms.single.local_best - INFO - Optimize for 500 iters with {'c1': 0.1, 'c2': 0.3, 'w': 0.9, 'k': 5, 'p': 2}
2021-01-28 18:56:35,464 - pyswarms.single.local_best - INFO - Optimization finished | best cost: 611.2753633314737, best pos: [1.01292616e+00 5.90663240e-01 1.20748656e+02 4.45581292e-01
 1.31002283e-06 5.49372479e-06 2.89290946e-07]
2021-01-28 18:56:35,500 - pyswarms.single.local_best - INFO - Optimize for 500 iters with {'c1': 0.1, 'c2': 0.3, 'w': 0.9, 'k': 5, 'p': 2}
2021-01-28 18:57:06,390 - pyswarms.single.local_best - INFO - Optimization finished | best cost: 625.2445316894416, best pos: [1.05996763e+00 5.99450471e-01 1.20225326e+02 4.15951304e-01
 3.10063614e-06 1.60699285e-07 1.97474574e-06]
2021-01-28 18:57:06,427 - pyswarms.single.local_best - INFO - Optimize for 500 iters with {'c1': 0.1, 'c2': 0.3, 'w': 0.9, 'k': 5, 'p': 2}
2021-01-28 18:57:38,099 - pyswarms.single.local_best - INFO - Optimization finished | best cost: 619.8696969142702, best pos: [1.06101429e+00 5.97523233e-01 1.21203486e+02 4.14410447e-01
 5.78605237e-06 2.38276161e-06 4.80807781e-08]
2021-01-28 18:57:38,137 - pyswarms.single.local_best - INFO - Optimize for 500 iters with {'c1': 0.1, 'c2': 0.3, 'w': 0.9, 'k': 5, 'p': 2}
2021-01-28 18:58:09,532 - pyswarms.single.local_best - INFO - Optimization finished | best cost: 547.9042041100809, best pos: [1.22270222e+00 7.25484308e-01 1.19380459e+02 3.34268345e-01
 4.22860583e-06 1.78495638e-06 3.97534584e-07]
2021-01-28 18:58:09,567 - pyswarms.single.local_best - INFO - Optimize for 500 iters with {'c1': 0.1, 'c2': 0.3, 'w': 0.9, 'k': 5, 'p': 2}
2021-01-28 18:58:40,433 - pyswarms.single.local_best - INFO - Optimization finished | best cost: 579.4819260034351, best pos: [1.33831727e+00 7.57313390e-01 1.21198573e+02 2.81562766e-01
 1.30404714e-06 1.67905520e-06 1.07080773e-06]
2021-01-28 18:58:40,479 - pyswarms.single.local_best - INFO - Optimize for 500 iters with {'c1': 0.1, 'c2': 0.3, 'w': 0.9, 'k': 5, 'p': 2}
2021-01-28 18:59:12,965 - pyswarms.single.local_best - INFO - Optimization finished | best cost: 605.4241579385873, best pos: [1.18086079e+00 7.00581313e-01 1.19282745e+02 3.72098904e-01
 2.28300497e-06 2.38666785e-06 2.56668833e-07]
2021-01-28 18:59:13,003 - pyswarms.single.local_best - INFO - Optimize for 500 iters with {'c1': 0.1, 'c2': 0.3, 'w': 0.9, 'k': 5, 'p': 2}
2021-01-28 18:59:43,749 - pyswarms.single.local_best - INFO - Optimization finished | best cost: 589.1894531191268, best pos: [9.53287851e-01 5.14600576e-01 1.18958506e+02 5.47198672e-01
 3.18404979e-07 5.88074474e-07 1.75394171e-06]
2021-01-28 18:59:43,786 - pyswarms.single.local_best - INFO - Optimize for 500 iters with {'c1': 0.1, 'c2': 0.3, 'w': 0.9, 'k': 5, 'p': 2}
2021-01-28 19:00:15,327 - pyswarms.single.local_best - INFO - Optimization finished | best cost: 581.7789806382489, best pos: [1.57659038e+00 9.11208761e-01 1.18741366e+02 2.01359103e-01
 3.71378180e-06 1.53120671e-06 4.88890653e-07]
2021-01-28 19:00:15,364 - pyswarms.single.local_best - INFO - Optimize for 500 iters with {'c1': 0.1, 'c2': 0.3, 'w': 0.9, 'k': 5, 'p': 2}
2021-01-28 19:00:45,942 - pyswarms.single.local_best - INFO - Optimization finished | best cost: 580.4731638426489, best pos: [1.49442630e+00 8.90326528e-01 1.20941386e+02 2.20020193e-01
 4.66180352e-06 2.82838522e-06 6.92726668e-08]
2021-01-28 19:00:45,978 - pyswarms.single.local_best - INFO - Optimize for 500 iters with {'c1': 0.1, 'c2': 0.3, 'w': 0.9, 'k': 5, 'p': 2}
2021-01-28 19:01:17,960 - pyswarms.single.local_best - INFO - Optimization finished | best cost: 602.4774342044666, best pos: [1.16761387e+00 6.89061544e-01 1.19151442e+02 3.61244063e-01
 1.36956867e-06 4.69114169e-06 4.56929731e-07]
2021-01-28 19:01:17,997 - pyswarms.single.local_best - INFO - Optimize for 500 iters with {'c1': 0.1, 'c2': 0.3, 'w': 0.9, 'k': 5, 'p': 2}
2021-01-28 19:01:50,983 - pyswarms.single.local_best - INFO - Optimization finished | best cost: 584.3933905718831, best pos: [1.35326420e+00 7.57815096e-01 1.20148560e+02 2.96549082e-01
 2.92188458e-06 1.06789666e-06 1.72906755e-07]
2021-01-28 19:01:51,016 - pyswarms.single.local_best - INFO - Optimize for 500 iters with {'c1': 0.1, 'c2': 0.3, 'w': 0.9, 'k': 5, 'p': 2}
2021-01-28 19:02:23,404 - pyswarms.single.local_best - INFO - Optimization finished | best cost: 592.2673814459522, best pos: [1.25118572e+00 6.36055979e-01 1.22225618e+02 3.36477371e-01
 8.84062022e-07 1.59581530e-06 8.25169134e-07]
2021-01-28 19:02:23,446 - pyswarms.single.local_best - INFO - Optimize for 500 iters with {'c1': 0.1, 'c2': 0.3, 'w': 0.9, 'k': 5, 'p': 2}
2021-01-28 19:02:53,717 - pyswarms.single.local_best - INFO - Optimization finished | best cost: 590.7873512266536, best pos: [1.39916938e+00 7.99821748e-01 1.19657225e+02 2.66611079e-01
 1.00731872e-06 5.44126757e-06 7.30464818e-08]
2021-01-28 19:02:53,759 - pyswarms.single.local_best - INFO - Optimize for 500 iters with {'c1': 0.1, 'c2': 0.3, 'w': 0.9, 'k': 5, 'p': 2}
2021-01-28 19:03:19,352 - pyswarms.single.local_best - INFO - Optimization finished | best cost: 263.35474394963626, best pos: [8.74871656e-01 1.58173294e+00 1.40251050e+02 5.14478062e-01
 3.18285424e-07 3.59615836e-06 1.29598062e-06]
2021-01-28 19:03:19,392 - pyswarms.single.local_best - INFO - Optimize for 500 iters with {'c1': 0.1, 'c2': 0.3, 'w': 0.9, 'k': 5, 'p': 2}
2021-01-28 19:03:44,919 - pyswarms.single.local_best - INFO - Optimization finished | best cost: 235.24561282781724, best pos: [1.07541264e+00 1.66655729e+00 1.40492829e+02 3.81926511e-01
 5.38053492e-07 2.67237016e-07 1.90048090e-06]
2021-01-28 19:03:44,957 - pyswarms.single.local_best - INFO - Optimize for 500 iters with {'c1': 0.1, 'c2': 0.3, 'w': 0.9, 'k': 5, 'p': 2}
2021-01-28 19:04:10,501 - pyswarms.single.local_best - INFO - Optimization finished | best cost: 228.8275035682458, best pos: [1.07779054e+00 1.85390580e+00 1.40562430e+02 3.69445029e-01
 1.41001224e-06 2.05741021e-06 1.23213101e-06]
2021-01-28 19:04:10,533 - pyswarms.single.local_best - INFO - Optimize for 500 iters with {'c1': 0.1, 'c2': 0.3, 'w': 0.9, 'k': 5, 'p': 2}
2021-01-28 19:04:35,937 - pyswarms.single.local_best - INFO - Optimization finished | best cost: 265.5975121135883, best pos: [1.25293754e+00 1.15795982e+00 1.19992882e+02 3.46779038e-01
 1.56478210e-06 5.74361944e-07 4.55523210e-07]
2021-01-28 19:04:35,973 - pyswarms.single.local_best - INFO - Optimize for 500 iters with {'c1': 0.1, 'c2': 0.3, 'w': 0.9, 'k': 5, 'p': 2}
2021-01-28 19:05:01,124 - pyswarms.single.local_best - INFO - Optimization finished | best cost: 239.81421787007446, best pos: [1.11206904e+00 1.20760787e+00 1.31823234e+02 3.64120140e-01
 1.47642050e-06 2.55849916e-06 5.69981185e-07]
2021-01-28 19:05:01,163 - pyswarms.single.local_best - INFO - Optimize for 500 iters with {'c1': 0.1, 'c2': 0.3, 'w': 0.9, 'k': 5, 'p': 2}
2021-01-28 19:05:27,029 - pyswarms.single.local_best - INFO - Optimization finished | best cost: 264.4615683339307, best pos: [7.03638566e-01 1.06135798e+00 1.00738727e+02 4.24068916e-01
 1.76381321e-08 3.84891411e-06 3.58193555e-06]
2021-01-28 19:05:27,069 - pyswarms.single.local_best - INFO - Optimize for 500 iters with {'c1': 0.1, 'c2': 0.3, 'w': 0.9, 'k': 5, 'p': 2}
2021-01-28 19:05:52,825 - pyswarms.single.local_best - INFO - Optimization finished | best cost: 234.30240899639088, best pos: [8.94981056e-01 1.67840001e+00 1.40802679e+02 5.19412027e-01
 4.64925975e-07 4.09671726e-06 2.97968280e-07]
2021-01-28 19:05:52,860 - pyswarms.single.local_best - INFO - Optimize for 500 iters with {'c1': 0.1, 'c2': 0.3, 'w': 0.9, 'k': 5, 'p': 2}
2021-01-28 19:06:19,015 - pyswarms.single.local_best - INFO - Optimization finished | best cost: 253.1921167108782, best pos: [9.41555611e-01 1.49617883e+00 1.40813970e+02 4.52785930e-01
 1.49187819e-06 2.33388863e-06 1.74753713e-06]
2021-01-28 19:06:19,061 - pyswarms.single.local_best - INFO - Optimize for 500 iters with {'c1': 0.1, 'c2': 0.3, 'w': 0.9, 'k': 5, 'p': 2}
2021-01-28 19:06:45,028 - pyswarms.single.local_best - INFO - Optimization finished | best cost: 267.5145658706957, best pos: [8.79175111e-01 1.26152033e+00 1.02150184e+02 2.97255908e-01
 1.80080977e-06 4.10821326e-06 3.40783122e-06]
2021-01-28 19:06:45,064 - pyswarms.single.local_best - INFO - Optimize for 500 iters with {'c1': 0.1, 'c2': 0.3, 'w': 0.9, 'k': 5, 'p': 2}
2021-01-28 19:07:11,212 - pyswarms.single.local_best - INFO - Optimization finished | best cost: 251.85364390235907, best pos: [7.61176596e-01 1.27414812e+00 9.76987642e+01 2.92878926e-01
 4.22302976e-07 3.24308988e-06 4.09089180e-06]
2021-01-28 19:07:11,247 - pyswarms.single.local_best - INFO - Optimize for 500 iters with {'c1': 0.1, 'c2': 0.3, 'w': 0.9, 'k': 5, 'p': 2}
2021-01-28 19:07:36,986 - pyswarms.single.local_best - INFO - Optimization finished | best cost: 236.28400969700783, best pos: [1.02486038e+00 1.62240674e+00 1.40477491e+02 4.10782873e-01
 1.68324127e-06 4.15956424e-06 2.18530425e-07]
2021-01-28 19:07:37,026 - pyswarms.single.local_best - INFO - Optimize for 500 iters with {'c1': 0.1, 'c2': 0.3, 'w': 0.9, 'k': 5, 'p': 2}
2021-01-28 19:08:03,281 - pyswarms.single.local_best - INFO - Optimization finished | best cost: 248.7448231791393, best pos: [9.23902746e-01 1.57490016e+00 1.39956764e+02 4.74571672e-01
 5.92030798e-11 2.75428123e-06 1.79221737e-06]
2021-01-28 19:08:03,321 - pyswarms.single.local_best - INFO - Optimize for 500 iters with {'c1': 0.1, 'c2': 0.3, 'w': 0.9, 'k': 5, 'p': 2}
2021-01-28 19:08:29,594 - pyswarms.single.local_best - INFO - Optimization finished | best cost: 263.4439504922825, best pos: [8.98894070e-01 1.35641464e+00 1.41289510e+02 5.16832547e-01
 1.87511102e-06 2.35178760e-06 6.95178534e-07]
2021-01-28 19:08:29,630 - pyswarms.single.local_best - INFO - Optimize for 500 iters with {'c1': 0.1, 'c2': 0.3, 'w': 0.9, 'k': 5, 'p': 2}
2021-01-28 19:08:55,891 - pyswarms.single.local_best - INFO - Optimization finished | best cost: 253.35049458445087, best pos: [1.08422747e+00 9.91076738e-01 1.17249639e+02 4.42090609e-01
 1.97075915e-06 9.49189609e-07 2.40030706e-07]
2021-01-28 19:08:55,926 - pyswarms.single.local_best - INFO - Optimize for 500 iters with {'c1': 0.1, 'c2': 0.3, 'w': 0.9, 'k': 5, 'p': 2}
2021-01-28 19:09:21,601 - pyswarms.single.local_best - INFO - Optimization finished | best cost: 268.64683704652924, best pos: [8.61565041e-01 1.52739893e+00 1.40188912e+02 5.38665278e-01
 4.87633421e-07 2.28924515e-06 1.52262465e-06]
2021-01-28 19:09:21,638 - pyswarms.single.local_best - INFO - Optimize for 500 iters with {'c1': 0.1, 'c2': 0.3, 'w': 0.9, 'k': 5, 'p': 2}
2021-01-28 19:09:47,262 - pyswarms.single.local_best - INFO - Optimization finished | best cost: 260.6375468583366, best pos: [1.00894522e+00 1.26005688e+00 1.38828323e+02 4.07669857e-01
 1.67160918e-06 1.74998232e-06 1.63946725e-06]
2021-01-28 19:09:47,295 - pyswarms.single.local_best - INFO - Optimize for 500 iters with {'c1': 0.1, 'c2': 0.3, 'w': 0.9, 'k': 5, 'p': 2}
2021-01-28 19:10:13,582 - pyswarms.single.local_best - INFO - Optimization finished | best cost: 235.6814732301645, best pos: [9.30577619e-01 1.51200542e+00 1.40580994e+02 4.93988449e-01
 7.03446410e-07 9.50981756e-07 1.63869212e-06]
2021-01-28 19:10:13,622 - pyswarms.single.local_best - INFO - Optimize for 500 iters with {'c1': 0.1, 'c2': 0.3, 'w': 0.9, 'k': 5, 'p': 2}
2021-01-28 19:10:39,980 - pyswarms.single.local_best - INFO - Optimization finished | best cost: 271.64288044097145, best pos: [7.67969791e-01 1.25421085e+00 9.74392886e+01 3.13271693e-01
 3.91852566e-07 2.15669392e-06 3.36517834e-06]
2021-01-28 19:10:40,018 - pyswarms.single.local_best - INFO - Optimize for 500 iters with {'c1': 0.1, 'c2': 0.3, 'w': 0.9, 'k': 5, 'p': 2}
2021-01-28 19:11:05,408 - pyswarms.single.local_best - INFO - Optimization finished | best cost: 243.24720326126513, best pos: [8.02868059e-01 1.36588985e+00 1.40971193e+02 6.08744114e-01
 6.93310612e-07 2.60052328e-06 1.01952234e-06]
2021-01-28 19:11:05,446 - pyswarms.single.local_best - INFO - Optimize for 500 iters with {'c1': 0.1, 'c2': 0.3, 'w': 0.9, 'k': 5, 'p': 2}
2021-01-28 19:11:31,535 - pyswarms.single.local_best - INFO - Optimization finished | best cost: 228.91285550631775, best pos: [1.08006265e+00 1.34230723e+00 1.40967810e+02 3.93955401e-01
 1.67461811e-06 2.13771461e-06 5.09390198e-07]
2021-01-28 19:11:31,570 - pyswarms.single.local_best - INFO - Optimize for 500 iters with {'c1': 0.1, 'c2': 0.3, 'w': 0.9, 'k': 5, 'p': 2}
2021-01-28 19:11:57,710 - pyswarms.single.local_best - INFO - Optimization finished | best cost: 233.42530586421523, best pos: [1.24476277e+00 1.38829242e+00 1.32479446e+02 2.89821127e-01
 1.55303956e-07 2.37701594e-06 1.19593545e-06]
2021-01-28 19:11:57,748 - pyswarms.single.local_best - INFO - Optimize for 500 iters with {'c1': 0.1, 'c2': 0.3, 'w': 0.9, 'k': 5, 'p': 2}
2021-01-28 19:12:24,014 - pyswarms.single.local_best - INFO - Optimization finished | best cost: 255.5379189795877, best pos: [1.23543973e+00 1.96750005e+00 1.40660965e+02 2.86500488e-01
 1.34056116e-06 9.27297649e-07 1.54714894e-06]
2021-01-28 19:12:24,052 - pyswarms.single.local_best - INFO - Optimize for 500 iters with {'c1': 0.1, 'c2': 0.3, 'w': 0.9, 'k': 5, 'p': 2}
2021-01-28 19:12:50,962 - pyswarms.single.local_best - INFO - Optimization finished | best cost: 245.7527434372168, best pos: [8.74233586e-01 1.30577076e+00 1.40297699e+02 5.32237138e-01
 2.48135207e-06 1.07198983e-06 1.30683115e-06]
2021-01-28 19:12:50,998 - pyswarms.single.local_best - INFO - Optimize for 500 iters with {'c1': 0.1, 'c2': 0.3, 'w': 0.9, 'k': 5, 'p': 2}
2021-01-28 19:13:16,167 - pyswarms.single.local_best - INFO - Optimization finished | best cost: 227.83590182801652, best pos: [1.02705929e+00 1.23808049e+00 1.38713299e+02 3.96022844e-01
 8.71756063e-07 3.04823323e-06 1.43503963e-06]
2021-01-28 19:13:16,201 - pyswarms.single.local_best - INFO - Optimize for 500 iters with {'c1': 0.1, 'c2': 0.3, 'w': 0.9, 'k': 5, 'p': 2}
2021-01-28 19:13:41,488 - pyswarms.single.local_best - INFO - Optimization finished | best cost: 246.29622732465788, best pos: [1.32936783e+00 1.73651573e+00 1.39421242e+02 2.68734254e-01
 4.21567944e-06 1.13003290e-07 3.21590502e-07]
2021-01-28 19:13:41,519 - pyswarms.single.local_best - INFO - Optimize for 500 iters with {'c1': 0.1, 'c2': 0.3, 'w': 0.9, 'k': 5, 'p': 2}
2021-01-28 19:14:07,471 - pyswarms.single.local_best - INFO - Optimization finished | best cost: 252.71957178024599, best pos: [1.35450459e+00 1.29344429e+00 1.18649713e+02 2.81888801e-01
 2.66521511e-06 1.10847022e-06 1.94424799e-07]
2021-01-28 19:14:07,510 - pyswarms.single.local_best - INFO - Optimize for 500 iters with {'c1': 0.1, 'c2': 0.3, 'w': 0.9, 'k': 5, 'p': 2}
2021-01-28 19:14:34,087 - pyswarms.single.local_best - INFO - Optimization finished | best cost: 240.16092797825894, best pos: [1.02151230e+00 1.53494765e+00 1.40409332e+02 4.28313608e-01
 1.87967766e-06 6.56964685e-07 9.96430754e-07]
2021-01-28 19:14:34,123 - pyswarms.single.local_best - INFO - Optimize for 500 iters with {'c1': 0.1, 'c2': 0.3, 'w': 0.9, 'k': 5, 'p': 2}
2021-01-28 19:14:59,704 - pyswarms.single.local_best - INFO - Optimization finished | best cost: 263.738544849695, best pos: [9.76095364e-01 1.82148125e+00 1.40171411e+02 4.41275829e-01
 2.18089501e-06 1.77115375e-06 1.13922440e-06]
2021-01-28 19:14:59,741 - pyswarms.single.local_best - INFO - Optimize for 500 iters with {'c1': 0.1, 'c2': 0.3, 'w': 0.9, 'k': 5, 'p': 2}
2021-01-28 19:15:25,784 - pyswarms.single.local_best - INFO - Optimization finished | best cost: 242.6264249804574, best pos: [1.19838964e+00 1.51920881e+00 1.40382390e+02 3.01642798e-01
 2.36785318e-06 1.24976692e-06 1.33256346e-06]
2021-01-28 19:15:25,824 - pyswarms.single.local_best - INFO - Optimize for 500 iters with {'c1': 0.1, 'c2': 0.3, 'w': 0.9, 'k': 5, 'p': 2}
2021-01-28 19:15:51,422 - pyswarms.single.local_best - INFO - Optimization finished | best cost: 260.887359082809, best pos: [1.17090593e+00 1.88015124e+00 1.39404583e+02 3.12871186e-01
 2.95133018e-06 2.68391121e-06 7.36632064e-07]
2021-01-28 19:15:51,465 - pyswarms.single.local_best - INFO - Optimize for 500 iters with {'c1': 0.1, 'c2': 0.3, 'w': 0.9, 'k': 5, 'p': 2}
2021-01-28 19:16:17,188 - pyswarms.single.local_best - INFO - Optimization finished | best cost: 258.864646926129, best pos: [1.14231755e+00 1.95937633e+00 1.40379926e+02 3.35309143e-01
 3.16966168e-06 2.51667281e-06 5.56096052e-07]
2021-01-28 19:16:17,227 - pyswarms.single.local_best - INFO - Optimize for 500 iters with {'c1': 0.1, 'c2': 0.3, 'w': 0.9, 'k': 5, 'p': 2}
2021-01-28 19:16:42,963 - pyswarms.single.local_best - INFO - Optimization finished | best cost: 239.5024429344657, best pos: [1.11739078e+00 1.38706031e+00 1.39746243e+02 3.44661529e-01
 3.28572234e-06 2.11581165e-06 8.84111652e-07]
2021-01-28 19:16:43,000 - pyswarms.single.local_best - INFO - Optimize for 500 iters with {'c1': 0.1, 'c2': 0.3, 'w': 0.9, 'k': 5, 'p': 2}
2021-01-28 19:17:08,790 - pyswarms.single.local_best - INFO - Optimization finished | best cost: 246.54040217045304, best pos: [9.67332717e-01 8.63769148e-01 1.22535218e+02 5.45864641e-01
 2.36288138e-06 2.45186990e-07 1.45526914e-07]
2021-01-28 19:17:08,834 - pyswarms.single.local_best - INFO - Optimize for 500 iters with {'c1': 0.1, 'c2': 0.3, 'w': 0.9, 'k': 5, 'p': 2}
2021-01-28 19:17:34,484 - pyswarms.single.local_best - INFO - Optimization finished | best cost: 253.38978672738725, best pos: [1.15591876e+00 1.71135301e+00 1.40271547e+02 3.30345203e-01
 1.24637575e-06 3.30595557e-06 9.96062231e-07]
2021-01-28 19:17:34,523 - pyswarms.single.local_best - INFO - Optimize for 500 iters with {'c1': 0.1, 'c2': 0.3, 'w': 0.9, 'k': 5, 'p': 2}
2021-01-28 19:18:00,155 - pyswarms.single.local_best - INFO - Optimization finished | best cost: 242.06333561594346, best pos: [1.43789220e+00 1.97304284e+00 1.40598500e+02 2.27019280e-01
 1.16447351e-06 4.05653724e-06 2.79966828e-07]
2021-01-28 19:18:00,192 - pyswarms.single.local_best - INFO - Optimize for 500 iters with {'c1': 0.1, 'c2': 0.3, 'w': 0.9, 'k': 5, 'p': 2}
2021-01-28 19:18:25,603 - pyswarms.single.local_best - INFO - Optimization finished | best cost: 244.95295818854677, best pos: [1.33312398e+00 1.12388146e+00 1.19144094e+02 3.58653601e-01
 9.54984761e-07 1.14927058e-06 3.35324932e-08]
2021-01-28 19:18:25,643 - pyswarms.single.local_best - INFO - Optimize for 500 iters with {'c1': 0.1, 'c2': 0.3, 'w': 0.9, 'k': 5, 'p': 2}
2021-01-28 19:18:51,788 - pyswarms.single.local_best - INFO - Optimization finished | best cost: 234.26303414221758, best pos: [1.26072638e+00 1.74046083e+00 1.40868848e+02 2.90925770e-01
 1.59060520e-06 3.23301598e-07 1.25881925e-06]
2021-01-28 19:18:51,831 - pyswarms.single.local_best - INFO - Optimize for 500 iters with {'c1': 0.1, 'c2': 0.3, 'w': 0.9, 'k': 5, 'p': 2}
2021-01-28 19:19:17,335 - pyswarms.single.local_best - INFO - Optimization finished | best cost: 252.61085245620404, best pos: [1.27065666e+00 1.96276761e+00 1.41145335e+02 2.83513646e-01
 1.61774230e-06 1.37016352e-07 1.30015585e-06]
2021-01-28 19:19:17,375 - pyswarms.single.local_best - INFO - Optimize for 500 iters with {'c1': 0.1, 'c2': 0.3, 'w': 0.9, 'k': 5, 'p': 2}
2021-01-28 19:19:43,317 - pyswarms.single.local_best - INFO - Optimization finished | best cost: 278.80114132359324, best pos: [1.77086023e+00 1.52335552e+00 1.19545047e+02 1.70370236e-01
 3.70960113e-06 5.86233295e-07 2.88807275e-09]
2021-01-28 19:19:43,354 - pyswarms.single.local_best - INFO - Optimize for 500 iters with {'c1': 0.1, 'c2': 0.3, 'w': 0.9, 'k': 5, 'p': 2}
2021-01-28 19:20:09,489 - pyswarms.single.local_best - INFO - Optimization finished | best cost: 255.72308863982465, best pos: [1.00379563e+00 1.36753332e+00 1.40941504e+02 4.35539288e-01
 2.68212718e-06 1.46241068e-06 6.22189508e-07]
2021-01-28 19:20:09,526 - pyswarms.single.local_best - INFO - Optimize for 500 iters with {'c1': 0.1, 'c2': 0.3, 'w': 0.9, 'k': 5, 'p': 2}
2021-01-28 19:20:35,674 - pyswarms.single.local_best - INFO - Optimization finished | best cost: 246.0131111649404, best pos: [1.21374084e+00 1.06386158e+00 1.17150720e+02 3.88446611e-01
 3.16278090e-07 2.47887053e-06 6.51268078e-08]
2021-01-28 19:20:35,712 - pyswarms.single.local_best - INFO - Optimize for 500 iters with {'c1': 0.1, 'c2': 0.3, 'w': 0.9, 'k': 5, 'p': 2}
2021-01-28 19:21:01,351 - pyswarms.single.local_best - INFO - Optimization finished | best cost: 233.63112633165755, best pos: [1.01595538e+00 1.92551718e+00 1.40704291e+02 4.19863072e-01
 2.40158569e-06 2.97722514e-06 3.30249738e-07]
2021-01-28 19:21:01,387 - pyswarms.single.local_best - INFO - Optimize for 500 iters with {'c1': 0.1, 'c2': 0.3, 'w': 0.9, 'k': 5, 'p': 2}
2021-01-28 19:21:26,881 - pyswarms.single.local_best - INFO - Optimization finished | best cost: 251.2383122571669, best pos: [1.05138018e+00 9.29772834e-01 1.15323245e+02 4.94046920e-01
 1.54013002e-06 1.49013083e-07 5.34314062e-07]
2021-01-28 19:21:26,919 - pyswarms.single.local_best - INFO - Optimize for 500 iters with {'c1': 0.1, 'c2': 0.3, 'w': 0.9, 'k': 5, 'p': 2}
2021-01-28 19:21:52,631 - pyswarms.single.local_best - INFO - Optimization finished | best cost: 250.6859817776907, best pos: [9.36027227e-01 1.12703289e+00 1.40145622e+02 4.77606860e-01
 2.16609492e-06 1.34210758e-06 1.12505861e-06]
2021-01-28 19:21:52,669 - pyswarms.single.local_best - INFO - Optimize for 500 iters with {'c1': 0.1, 'c2': 0.3, 'w': 0.9, 'k': 5, 'p': 2}
2021-01-28 19:22:17,285 - pyswarms.single.local_best - INFO - Optimization finished | best cost: 268.311312515179, best pos: [1.60078712e+00 1.34660202e+00 1.16657251e+02 2.31128482e-01
 1.29735278e-06 1.63104166e-06 1.84304541e-07]
2021-01-28 19:22:17,323 - pyswarms.single.local_best - INFO - Optimize for 500 iters with {'c1': 0.1, 'c2': 0.3, 'w': 0.9, 'k': 5, 'p': 2}
2021-01-28 19:22:43,222 - pyswarms.single.local_best - INFO - Optimization finished | best cost: 233.36197573931048, best pos: [1.14379121e+00 1.41613320e+00 1.39598484e+02 3.42739362e-01
 2.89220124e-07 2.24866542e-06 1.26090944e-06]
2021-01-28 19:22:43,259 - pyswarms.single.local_best - INFO - Optimize for 500 iters with {'c1': 0.1, 'c2': 0.3, 'w': 0.9, 'k': 5, 'p': 2}
2021-01-28 19:23:09,763 - pyswarms.single.local_best - INFO - Optimization finished | best cost: 253.96766234147643, best pos: [8.85083191e-01 1.02187338e+00 1.39385302e+02 5.47304957e-01
 5.35239972e-07 2.82941632e-06 4.54887909e-07]
2021-01-28 19:23:09,801 - pyswarms.single.local_best - INFO - Optimize for 500 iters with {'c1': 0.1, 'c2': 0.3, 'w': 0.9, 'k': 5, 'p': 2}
2021-01-28 19:23:36,374 - pyswarms.single.local_best - INFO - Optimization finished | best cost: 253.4513409541094, best pos: [6.83224016e-01 1.14251066e+00 9.73839639e+01 3.66635055e-01
 1.95865304e-06 3.92246963e-06 2.95856194e-06]
2021-01-28 19:23:36,411 - pyswarms.single.local_best - INFO - Optimize for 500 iters with {'c1': 0.1, 'c2': 0.3, 'w': 0.9, 'k': 5, 'p': 2}
2021-01-28 19:24:02,638 - pyswarms.single.local_best - INFO - Optimization finished | best cost: 233.92399017391372, best pos: [9.45667084e-01 1.63139895e+00 1.41207447e+02 4.77342085e-01
 1.50221574e-06 2.96639798e-06 5.16399241e-07]
2021-01-28 19:24:02,676 - pyswarms.single.local_best - INFO - Optimize for 500 iters with {'c1': 0.1, 'c2': 0.3, 'w': 0.9, 'k': 5, 'p': 2}
2021-01-28 19:24:29,091 - pyswarms.single.local_best - INFO - Optimization finished | best cost: 245.1052209431459, best pos: [1.21864414e+00 1.42165431e+00 1.39047886e+02 3.10454776e-01
 6.15861838e-07 3.42533911e-06 5.92970899e-07]
2021-01-28 19:24:29,130 - pyswarms.single.local_best - INFO - Optimize for 500 iters with {'c1': 0.1, 'c2': 0.3, 'w': 0.9, 'k': 5, 'p': 2}
2021-01-28 19:24:54,262 - pyswarms.single.local_best - INFO - Optimization finished | best cost: 252.95694213910997, best pos: [1.79167265e+00 1.63688354e+00 1.18571149e+02 1.60391550e-01
 1.82078428e-06 1.08038999e-06 2.37463716e-07]
2021-01-28 19:24:54,297 - pyswarms.single.local_best - INFO - Optimize for 500 iters with {'c1': 0.1, 'c2': 0.3, 'w': 0.9, 'k': 5, 'p': 2}
2021-01-28 19:25:19,851 - pyswarms.single.local_best - INFO - Optimization finished | best cost: 218.93628115097238, best pos: [1.52165190e+00 1.12505744e+00 1.16522866e+02 3.10703423e-01
 2.21214227e-07 1.72072960e-06 3.34493581e-08]
2021-01-28 19:25:19,890 - pyswarms.single.local_best - INFO - Optimize for 500 iters with {'c1': 0.1, 'c2': 0.3, 'w': 0.9, 'k': 5, 'p': 2}
2021-01-28 19:25:46,039 - pyswarms.single.local_best - INFO - Optimization finished | best cost: 231.32423973261714, best pos: [1.22351572e+00 1.83329371e+00 1.40323950e+02 3.07112685e-01
 1.77175934e-06 3.65710928e-07 1.16109661e-06]
2021-01-28 19:25:46,074 - pyswarms.single.local_best - INFO - Optimize for 500 iters with {'c1': 0.1, 'c2': 0.3, 'w': 0.9, 'k': 5, 'p': 2}
2021-01-28 19:26:11,242 - pyswarms.single.local_best - INFO - Optimization finished | best cost: 254.16589478526225, best pos: [1.06911060e+00 1.67445494e+00 1.40559206e+02 3.57323953e-01
 1.54089733e-06 8.44574496e-07 2.33299902e-06]
2021-01-28 19:26:11,280 - pyswarms.single.local_best - INFO - Optimize for 500 iters with {'c1': 0.1, 'c2': 0.3, 'w': 0.9, 'k': 5, 'p': 2}
2021-01-28 19:26:36,749 - pyswarms.single.local_best - INFO - Optimization finished | best cost: 250.03728403993065, best pos: [9.05347612e-01 1.54768067e+00 9.83826704e+01 1.99256476e-01
 5.88992358e-07 3.54348369e-06 3.39285491e-06]
2021-01-28 19:26:36,789 - pyswarms.single.local_best - INFO - Optimize for 500 iters with {'c1': 0.1, 'c2': 0.3, 'w': 0.9, 'k': 5, 'p': 2}
2021-01-28 19:27:02,015 - pyswarms.single.local_best - INFO - Optimization finished | best cost: 233.56029592395552, best pos: [1.29446433e+00 1.41702247e+00 1.30888873e+02 2.66958761e-01
 6.68834225e-07 2.39357286e-06 1.01194340e-06]
2021-01-28 19:27:02,052 - pyswarms.single.local_best - INFO - Optimize for 500 iters with {'c1': 0.1, 'c2': 0.3, 'w': 0.9, 'k': 5, 'p': 2}
2021-01-28 19:27:27,686 - pyswarms.single.local_best - INFO - Optimization finished | best cost: 227.7994129282727, best pos: [9.86371393e-01 1.58244051e+00 1.40672975e+02 4.39067506e-01
 2.36634763e-06 2.05267648e-06 7.35373460e-07]
2021-01-28 19:27:27,724 - pyswarms.single.local_best - INFO - Optimize for 500 iters with {'c1': 0.1, 'c2': 0.3, 'w': 0.9, 'k': 5, 'p': 2}
2021-01-28 19:27:52,799 - pyswarms.single.local_best - INFO - Optimization finished | best cost: 256.79094706752153, best pos: [1.51258194e+00 1.17704299e+00 1.14971782e+02 3.09627924e-01
 4.00294113e-07 6.78560491e-07 3.06400013e-07]
2021-01-28 19:27:52,835 - pyswarms.single.local_best - INFO - Optimize for 500 iters with {'c1': 0.1, 'c2': 0.3, 'w': 0.9, 'k': 5, 'p': 2}
2021-01-28 19:28:18,930 - pyswarms.single.local_best - INFO - Optimization finished | best cost: 234.83854331808203, best pos: [1.34279919e+00 1.21111119e+00 1.21951779e+02 3.08940138e-01
 3.45759212e-07 1.22834418e-06 5.43867386e-07]
2021-01-28 19:28:18,965 - pyswarms.single.local_best - INFO - Optimize for 500 iters with {'c1': 0.1, 'c2': 0.3, 'w': 0.9, 'k': 5, 'p': 2}
2021-01-28 19:28:44,274 - pyswarms.single.local_best - INFO - Optimization finished | best cost: 244.4230813334168, best pos: [1.16156686e+00 1.46639901e+00 1.38261098e+02 3.48170471e-01
 1.33874302e-06 1.85071785e-06 6.35154931e-07]
2021-01-28 19:28:44,312 - pyswarms.single.local_best - INFO - Optimize for 500 iters with {'c1': 0.1, 'c2': 0.3, 'w': 0.9, 'k': 5, 'p': 2}
2021-01-28 19:29:11,054 - pyswarms.single.local_best - INFO - Optimization finished | best cost: 270.9164448217929, best pos: [1.17999251e+00 1.05833489e+00 1.21049451e+02 3.89301621e-01
 2.23863151e-06 4.29806841e-07 2.24182609e-07]
2021-01-28 19:29:11,091 - pyswarms.single.local_best - INFO - Optimize for 500 iters with {'c1': 0.1, 'c2': 0.3, 'w': 0.9, 'k': 5, 'p': 2}
2021-01-28 19:29:37,666 - pyswarms.single.local_best - INFO - Optimization finished | best cost: 225.57453537607094, best pos: [9.86059408e-01 1.18555586e+00 1.38972447e+02 4.51799797e-01
 1.99764907e-06 1.18221712e-06 8.60659346e-07]
2021-01-28 19:29:37,701 - pyswarms.single.local_best - INFO - Optimize for 500 iters with {'c1': 0.1, 'c2': 0.3, 'w': 0.9, 'k': 5, 'p': 2}
2021-01-28 19:30:03,627 - pyswarms.single.local_best - INFO - Optimization finished | best cost: 257.8449989074982, best pos: [9.37297364e-01 1.29882503e+00 1.39558944e+02 4.64898430e-01
 2.45643061e-06 1.84110750e-06 1.33415139e-06]
2021-01-28 19:30:03,663 - pyswarms.single.local_best - INFO - Optimize for 500 iters with {'c1': 0.1, 'c2': 0.3, 'w': 0.9, 'k': 5, 'p': 2}
2021-01-28 19:30:28,952 - pyswarms.single.local_best - INFO - Optimization finished | best cost: 246.8817841243876, best pos: [1.00046307e+00 1.29967279e+00 1.40184927e+02 4.43264755e-01
 1.18090493e-06 1.17717024e-06 1.07140407e-06]
2021-01-28 19:30:28,991 - pyswarms.single.local_best - INFO - Optimize for 500 iters with {'c1': 0.1, 'c2': 0.3, 'w': 0.9, 'k': 5, 'p': 2}
2021-01-28 19:30:55,169 - pyswarms.single.local_best - INFO - Optimization finished | best cost: 234.05817088789482, best pos: [9.41889983e-01 1.71767490e+00 1.40748708e+02 4.61965504e-01
 1.41968981e-07 5.54811286e-07 2.55286572e-06]
2021-01-28 19:30:55,207 - pyswarms.single.local_best - INFO - Optimize for 500 iters with {'c1': 0.1, 'c2': 0.3, 'w': 0.9, 'k': 5, 'p': 2}
2021-01-28 19:31:20,898 - pyswarms.single.local_best - INFO - Optimization finished | best cost: 240.8963635614612, best pos: [1.13270275e+00 1.16203115e+00 1.05192088e+02 3.65121477e-01
 9.81773240e-08 1.46789987e-06 9.18001364e-07]
2021-01-28 19:31:20,937 - pyswarms.single.local_best - INFO - Optimize for 500 iters with {'c1': 0.1, 'c2': 0.3, 'w': 0.9, 'k': 5, 'p': 2}
2021-01-28 19:31:46,399 - pyswarms.single.local_best - INFO - Optimization finished | best cost: 237.21081008313345, best pos: [9.40936978e-01 1.34961585e+00 1.41579172e+02 5.03009371e-01
 2.13932331e-06 6.15822639e-07 7.15095838e-07]
2021-01-28 19:31:46,437 - pyswarms.single.local_best - INFO - Optimize for 500 iters with {'c1': 0.1, 'c2': 0.3, 'w': 0.9, 'k': 5, 'p': 2}
2021-01-28 19:32:12,417 - pyswarms.single.local_best - INFO - Optimization finished | best cost: 260.034076255003, best pos: [1.15905542e+00 1.73039561e+00 1.41199838e+02 3.40849510e-01
 4.08252086e-06 1.89853758e-06 8.34746094e-08]
2021-01-28 19:32:12,455 - pyswarms.single.local_best - INFO - Optimize for 500 iters with {'c1': 0.1, 'c2': 0.3, 'w': 0.9, 'k': 5, 'p': 2}
2021-01-28 19:32:38,686 - pyswarms.single.local_best - INFO - Optimization finished | best cost: 220.05586815563464, best pos: [8.11100424e-01 1.71473476e+00 1.40914403e+02 5.93009237e-01
 3.18963060e-06 1.68870115e-06 5.62327363e-07]
2021-01-28 19:32:38,723 - pyswarms.single.local_best - INFO - Optimize for 500 iters with {'c1': 0.1, 'c2': 0.3, 'w': 0.9, 'k': 5, 'p': 2}
2021-01-28 19:33:04,862 - pyswarms.single.local_best - INFO - Optimization finished | best cost: 245.36295974954083, best pos: [1.51903996e+00 1.34837783e+00 1.15424031e+02 2.36661793e-01
 4.08295746e-06 6.25849471e-07 3.67656187e-08]
2021-01-28 19:33:04,903 - pyswarms.single.local_best - INFO - Optimize for 500 iters with {'c1': 0.1, 'c2': 0.3, 'w': 0.9, 'k': 5, 'p': 2}
2021-01-28 19:33:32,030 - pyswarms.single.local_best - INFO - Optimization finished | best cost: 239.4571681545438, best pos: [1.06239024e+00 1.99319418e+00 9.84854044e+01 9.95540018e-02
 2.02802439e-06 2.68562700e-06 2.67705813e-06]
2021-01-28 19:33:32,071 - pyswarms.single.local_best - INFO - Optimize for 500 iters with {'c1': 0.1, 'c2': 0.3, 'w': 0.9, 'k': 5, 'p': 2}
2021-01-28 19:33:57,980 - pyswarms.single.local_best - INFO - Optimization finished | best cost: 249.6098546725596, best pos: [1.04913178e+00 1.57855237e+00 1.40194472e+02 4.07458881e-01
 1.67411199e-06 7.67589825e-07 1.23539140e-06]
2021-01-28 19:33:58,018 - pyswarms.single.local_best - INFO - Optimize for 500 iters with {'c1': 0.1, 'c2': 0.3, 'w': 0.9, 'k': 5, 'p': 2}
2021-01-28 19:34:24,695 - pyswarms.single.local_best - INFO - Optimization finished | best cost: 255.22313513555136, best pos: [1.90733508e+00 1.66828628e+00 1.12748991e+02 1.69939681e-01
 2.66948699e-07 1.03121703e-06 2.47897418e-07]
2021-01-28 19:34:24,731 - pyswarms.single.local_best - INFO - Optimize for 500 iters with {'c1': 0.1, 'c2': 0.3, 'w': 0.9, 'k': 5, 'p': 2}
2021-01-28 19:34:51,219 - pyswarms.single.local_best - INFO - Optimization finished | best cost: 289.37055992790283, best pos: [1.23759119e+00 1.74919489e+00 1.39184424e+02 2.89517317e-01
 5.15736347e-07 2.10341684e-06 1.33752831e-06]
2021-01-28 19:34:51,258 - pyswarms.single.local_best - INFO - Optimize for 500 iters with {'c1': 0.1, 'c2': 0.3, 'w': 0.9, 'k': 5, 'p': 2}
2021-01-28 19:35:17,501 - pyswarms.single.local_best - INFO - Optimization finished | best cost: 267.83779444288734, best pos: [1.17543340e+00 1.01487930e+00 1.14555247e+02 4.31036709e-01
 1.02687235e-06 5.42397985e-07 3.68482177e-07]
2021-01-28 19:35:17,543 - pyswarms.single.local_best - INFO - Optimize for 500 iters with {'c1': 0.1, 'c2': 0.3, 'w': 0.9, 'k': 5, 'p': 2}
2021-01-28 19:35:43,267 - pyswarms.single.local_best - INFO - Optimization finished | best cost: 239.93411652974999, best pos: [8.80686393e-01 1.53870874e+00 1.40467900e+02 5.16829917e-01
 3.21696187e-07 2.07730552e-06 1.86717140e-06]
2021-01-28 19:35:43,302 - pyswarms.single.local_best - INFO - Optimize for 500 iters with {'c1': 0.1, 'c2': 0.3, 'w': 0.9, 'k': 5, 'p': 2}
2021-01-28 19:36:08,420 - pyswarms.single.local_best - INFO - Optimization finished | best cost: 255.1090466619811, best pos: [5.93766294e-01 8.71976262e-01 9.36617024e+01 5.78447297e-01
 1.49371335e-06 2.72564448e-06 1.45416200e-06]
2021-01-28 19:36:08,457 - pyswarms.single.local_best - INFO - Optimize for 500 iters with {'c1': 0.1, 'c2': 0.3, 'w': 0.9, 'k': 5, 'p': 2}
2021-01-28 19:36:33,874 - pyswarms.single.local_best - INFO - Optimization finished | best cost: 267.234410405047, best pos: [8.84440286e-01 1.40038670e+00 1.40004249e+02 5.09229229e-01
 2.24338738e-06 1.07031979e-06 1.57585763e-06]
2021-01-28 19:36:33,909 - pyswarms.single.local_best - INFO - Optimize for 500 iters with {'c1': 0.1, 'c2': 0.3, 'w': 0.9, 'k': 5, 'p': 2}
2021-01-28 19:36:59,118 - pyswarms.single.local_best - INFO - Optimization finished | best cost: 258.44223803244876, best pos: [9.86949077e-01 9.64439099e-01 1.21597801e+02 4.88714149e-01
 3.75090967e-07 1.52477748e-06 6.41089096e-07]
2021-01-28 19:36:59,154 - pyswarms.single.local_best - INFO - Optimize for 500 iters with {'c1': 0.1, 'c2': 0.3, 'w': 0.9, 'k': 5, 'p': 2}
2021-01-28 19:37:25,653 - pyswarms.single.local_best - INFO - Optimization finished | best cost: 265.64688474159686, best pos: [1.12487875e+00 1.61117420e+00 1.40451495e+02 3.64597429e-01
 1.94637076e-06 1.71699302e-06 6.49197646e-07]
2021-01-28 19:37:25,693 - pyswarms.single.local_best - INFO - Optimize for 500 iters with {'c1': 0.1, 'c2': 0.3, 'w': 0.9, 'k': 5, 'p': 2}
2021-01-28 19:37:52,675 - pyswarms.single.local_best - INFO - Optimization finished | best cost: 261.95814543265703, best pos: [1.29605929e+00 1.59297748e+00 1.40853749e+02 2.86536552e-01
 7.24429498e-07 1.37223558e-06 8.86285770e-07]
2021-01-28 19:37:52,714 - pyswarms.single.local_best - INFO - Optimize for 500 iters with {'c1': 0.1, 'c2': 0.3, 'w': 0.9, 'k': 5, 'p': 2}
2021-01-28 19:38:18,231 - pyswarms.single.local_best - INFO - Optimization finished | best cost: 256.60433052908263, best pos: [1.56463562e+00 1.47247784e+00 1.17720267e+02 2.01565581e-01
 2.38233728e-06 1.69690904e-06 3.68865883e-07]
2021-01-28 19:38:18,270 - pyswarms.single.local_best - INFO - Optimize for 500 iters with {'c1': 0.1, 'c2': 0.3, 'w': 0.9, 'k': 5, 'p': 2}
2021-01-28 19:38:43,914 - pyswarms.single.local_best - INFO - Optimization finished | best cost: 237.7832216242626, best pos: [8.71788101e-01 1.06694314e+00 1.41355009e+02 5.65147899e-01
 2.48565641e-06 1.13756710e-06 3.61616542e-07]
2021-01-28 19:38:43,946 - pyswarms.single.local_best - INFO - Optimize for 500 iters with {'c1': 0.1, 'c2': 0.3, 'w': 0.9, 'k': 5, 'p': 2}
2021-01-28 19:39:09,497 - pyswarms.single.local_best - INFO - Optimization finished | best cost: 230.99443373797823, best pos: [1.15306629e+00 1.62128426e+00 1.39605605e+02 3.36607577e-01
 2.59420534e-06 2.19220553e-06 5.67246216e-07]
2021-01-28 19:39:09,536 - pyswarms.single.local_best - INFO - Optimize for 500 iters with {'c1': 0.1, 'c2': 0.3, 'w': 0.9, 'k': 5, 'p': 2}
2021-01-28 19:39:35,649 - pyswarms.single.local_best - INFO - Optimization finished | best cost: 273.0817954480275, best pos: [1.03059916e+00 1.62721532e+00 1.40139704e+02 4.06173526e-01
 1.15171561e-06 1.30436200e-06 1.41160519e-06]
2021-01-28 19:39:35,683 - pyswarms.single.local_best - INFO - Optimize for 500 iters with {'c1': 0.1, 'c2': 0.3, 'w': 0.9, 'k': 5, 'p': 2}
2021-01-28 19:40:01,539 - pyswarms.single.local_best - INFO - Optimization finished | best cost: 244.50977113195387, best pos: [1.66906307e+00 1.35947582e+00 1.20499508e+02 2.44552639e-01
 1.20859108e-07 8.07082608e-07 2.23748107e-07]
2021-01-28 19:40:01,574 - pyswarms.single.local_best - INFO - Optimize for 500 iters with {'c1': 0.1, 'c2': 0.3, 'w': 0.9, 'k': 5, 'p': 2}
2021-01-28 19:40:26,777 - pyswarms.single.local_best - INFO - Optimization finished | best cost: 243.24897250942806, best pos: [1.20636545e+00 1.59858071e+00 1.40205790e+02 3.15483981e-01
 1.82297543e-06 1.05465923e-06 9.62381494e-07]
2021-01-28 19:40:26,817 - pyswarms.single.local_best - INFO - Optimize for 500 iters with {'c1': 0.1, 'c2': 0.3, 'w': 0.9, 'k': 5, 'p': 2}
2021-01-28 19:40:51,758 - pyswarms.single.local_best - INFO - Optimization finished | best cost: 240.45690119288707, best pos: [8.37401601e-01 1.18982075e+00 1.40205299e+02 5.48322989e-01
 1.66223813e-06 3.37422266e-06 1.09619479e-06]
2021-01-28 19:40:51,796 - pyswarms.single.local_best - INFO - Optimize for 500 iters with {'c1': 0.1, 'c2': 0.3, 'w': 0.9, 'k': 5, 'p': 2}
2021-01-28 19:41:17,864 - pyswarms.single.local_best - INFO - Optimization finished | best cost: 238.1662274534535, best pos: [1.05616684e+00 9.28853502e-01 1.19402402e+02 4.55435069e-01
 1.16807147e-06 2.38275745e-06 2.07500360e-07]
2021-01-28 19:41:17,907 - pyswarms.single.local_best - INFO - Optimize for 500 iters with {'c1': 0.1, 'c2': 0.3, 'w': 0.9, 'k': 5, 'p': 2}
2021-01-28 19:41:44,948 - pyswarms.single.local_best - INFO - Optimization finished | best cost: 257.86415775914725, best pos: [8.40160873e-01 1.19425198e+00 1.39748887e+02 5.44616211e-01
 8.31389389e-07 1.17416361e-06 2.49013421e-06]
2021-01-28 19:41:44,986 - pyswarms.single.local_best - INFO - Optimize for 500 iters with {'c1': 0.1, 'c2': 0.3, 'w': 0.9, 'k': 5, 'p': 2}
2021-01-28 19:42:11,804 - pyswarms.single.local_best - INFO - Optimization finished | best cost: 264.05630003452814, best pos: [9.58502725e-01 1.97827877e+00 1.40606072e+02 4.42855022e-01
 1.58641922e-06 2.52819042e-06 1.32744000e-06]
2021-01-28 19:42:11,841 - pyswarms.single.local_best - INFO - Optimize for 500 iters with {'c1': 0.1, 'c2': 0.3, 'w': 0.9, 'k': 5, 'p': 2}
2021-01-28 19:42:38,232 - pyswarms.single.local_best - INFO - Optimization finished | best cost: 238.69660886062167, best pos: [1.96117030e+00 1.80331327e+00 1.17888982e+02 1.06167300e-01
 1.44281375e-06 4.25833538e-06 3.23343004e-07]
2021-01-28 19:42:38,269 - pyswarms.single.local_best - INFO - Optimize for 500 iters with {'c1': 0.1, 'c2': 0.3, 'w': 0.9, 'k': 5, 'p': 2}
2021-01-28 19:43:04,176 - pyswarms.single.local_best - INFO - Optimization finished | best cost: 239.09345957387387, best pos: [1.05158900e+00 1.90804330e+00 1.41663512e+02 3.92808899e-01
 1.10223724e-06 2.16105498e-06 1.24762564e-06]
2021-01-28 19:43:04,216 - pyswarms.single.local_best - INFO - Optimize for 500 iters with {'c1': 0.1, 'c2': 0.3, 'w': 0.9, 'k': 5, 'p': 2}
2021-01-28 19:43:30,470 - pyswarms.single.local_best - INFO - Optimization finished | best cost: 226.1392742470938, best pos: [1.23511479e+00 1.99472353e+00 1.40560967e+02 3.02883917e-01
 2.40649981e-06 2.06954950e-06 4.27390101e-07]
2021-01-28 19:43:30,507 - pyswarms.single.local_best - INFO - Optimize for 500 iters with {'c1': 0.1, 'c2': 0.3, 'w': 0.9, 'k': 5, 'p': 2}
2021-01-28 19:43:56,246 - pyswarms.single.local_best - INFO - Optimization finished | best cost: 223.96676544306635, best pos: [1.48990031e+00 1.11928618e+00 1.17031837e+02 3.24318418e-01
 5.51929236e-07 4.60672975e-07 2.59219575e-07]
2021-01-28 19:43:56,282 - pyswarms.single.local_best - INFO - Optimize for 500 iters with {'c1': 0.1, 'c2': 0.3, 'w': 0.9, 'k': 5, 'p': 2}
2021-01-28 19:44:21,924 - pyswarms.single.local_best - INFO - Optimization finished | best cost: 254.47917564812923, best pos: [1.11762282e+00 1.42186573e+00 1.39198150e+02 3.65229145e-01
 3.11764581e-06 2.41434230e-06 7.72018436e-08]
2021-01-28 19:44:21,961 - pyswarms.single.local_best - INFO - Optimize for 500 iters with {'c1': 0.1, 'c2': 0.3, 'w': 0.9, 'k': 5, 'p': 2}
2021-01-28 19:44:45,994 - pyswarms.single.local_best - INFO - Optimization finished | best cost: 236.86477665502264, best pos: [9.13715881e-01 1.56416402e+00 1.39901500e+02 4.78770771e-01
 2.40154707e-06 1.47251888e-06 1.56068319e-06]
2021-01-28 19:44:46,029 - pyswarms.single.local_best - INFO - Optimize for 500 iters with {'c1': 0.1, 'c2': 0.3, 'w': 0.9, 'k': 5, 'p': 2}
2021-01-28 19:45:12,332 - pyswarms.single.local_best - INFO - Optimization finished | best cost: 255.44103971915538, best pos: [1.19373580e+00 1.97716541e+00 1.40535810e+02 3.23935155e-01
 2.26727033e-06 2.02941385e-06 4.92133848e-07]
2021-01-28 19:45:12,370 - pyswarms.single.local_best - INFO - Optimize for 500 iters with {'c1': 0.1, 'c2': 0.3, 'w': 0.9, 'k': 5, 'p': 2}
2021-01-28 19:45:39,221 - pyswarms.single.local_best - INFO - Optimization finished | best cost: 268.0629235588005, best pos: [1.04245274e+00 1.41277050e+00 1.39873088e+02 3.99624574e-01
 1.18358374e-06 2.39874966e-06 1.07233005e-06]
2021-01-28 19:45:39,256 - pyswarms.single.local_best - INFO - Optimize for 500 iters with {'c1': 0.1, 'c2': 0.3, 'w': 0.9, 'k': 5, 'p': 2}
2021-01-28 19:46:04,177 - pyswarms.single.local_best - INFO - Optimization finished | best cost: 265.5683200650406, best pos: [7.55760213e-01 1.08821380e+00 1.03510341e+02 4.19885720e-01
 7.15324241e-08 4.06115385e-06 2.86333746e-06]
2021-01-28 19:46:04,220 - pyswarms.single.local_best - INFO - Optimize for 500 iters with {'c1': 0.1, 'c2': 0.3, 'w': 0.9, 'k': 5, 'p': 2}
2021-01-28 19:46:31,639 - pyswarms.single.local_best - INFO - Optimization finished | best cost: 1059.0863334928677, best pos: [1.66179360e+00 7.78081142e-01 1.00243376e+02 4.53395162e-01
 5.55793716e-06 1.06560791e-06 1.63977694e-06]
2021-01-28 19:46:31,677 - pyswarms.single.local_best - INFO - Optimize for 500 iters with {'c1': 0.1, 'c2': 0.3, 'w': 0.9, 'k': 5, 'p': 2}
2021-01-28 19:46:57,560 - pyswarms.single.local_best - INFO - Optimization finished | best cost: 1039.8375221147608, best pos: [1.95678989e+00 7.54649337e-01 9.98059176e+01 4.47399611e-01
 2.85447285e-06 2.18305552e-06 3.27207283e-07]
2021-01-28 19:46:57,600 - pyswarms.single.local_best - INFO - Optimize for 500 iters with {'c1': 0.1, 'c2': 0.3, 'w': 0.9, 'k': 5, 'p': 2}
2021-01-28 19:47:24,580 - pyswarms.single.local_best - INFO - Optimization finished | best cost: 1069.2504792318987, best pos: [1.15883863e+00 5.89952190e-01 1.01239201e+02 6.76869020e-01
 6.95819317e-06 3.09003676e-06 2.37622212e-06]
2021-01-28 19:47:24,616 - pyswarms.single.local_best - INFO - Optimize for 500 iters with {'c1': 0.1, 'c2': 0.3, 'w': 0.9, 'k': 5, 'p': 2}
2021-01-28 19:47:53,653 - pyswarms.single.local_best - INFO - Optimization finished | best cost: 1110.2941669156241, best pos: [1.74119298e+00 7.78131911e-01 9.89923419e+01 4.37567136e-01
 3.62448223e-06 6.52714788e-06 8.76060656e-07]
2021-01-28 19:47:53,690 - pyswarms.single.local_best - INFO - Optimize for 500 iters with {'c1': 0.1, 'c2': 0.3, 'w': 0.9, 'k': 5, 'p': 2}
2021-01-28 19:48:20,254 - pyswarms.single.local_best - INFO - Optimization finished | best cost: 1102.5817496371806, best pos: [1.35529222e+00 6.52057021e-01 1.01479610e+02 5.83787333e-01
 4.90084942e-06 5.57593076e-06 1.47433733e-08]
2021-01-28 19:48:20,295 - pyswarms.single.local_best - INFO - Optimize for 500 iters with {'c1': 0.1, 'c2': 0.3, 'w': 0.9, 'k': 5, 'p': 2}
2021-01-28 19:48:47,577 - pyswarms.single.local_best - INFO - Optimization finished | best cost: 1074.768872159271, best pos: [1.99918128e+00 9.47001914e-01 9.68506615e+01 3.26687196e-01
 4.53350602e-06 6.19938841e-06 2.07054358e-06]
2021-01-28 19:48:47,614 - pyswarms.single.local_best - INFO - Optimize for 500 iters with {'c1': 0.1, 'c2': 0.3, 'w': 0.9, 'k': 5, 'p': 2}
2021-01-28 19:49:13,416 - pyswarms.single.local_best - INFO - Optimization finished | best cost: 1077.3406034081868, best pos: [1.91635536e+00 9.11933023e-01 1.01119626e+02 3.39648104e-01
 3.24408729e-06 4.19184422e-06 1.16915838e-06]
2021-01-28 19:49:13,452 - pyswarms.single.local_best - INFO - Optimize for 500 iters with {'c1': 0.1, 'c2': 0.3, 'w': 0.9, 'k': 5, 'p': 2}
2021-01-28 19:49:40,425 - pyswarms.single.local_best - INFO - Optimization finished | best cost: 1127.0562524336897, best pos: [1.82796178e+00 1.02660774e+00 1.00129117e+02 2.74497714e-01
 1.53533381e-06 6.39856897e-06 5.18275959e-06]
2021-01-28 19:49:40,465 - pyswarms.single.local_best - INFO - Optimize for 500 iters with {'c1': 0.1, 'c2': 0.3, 'w': 0.9, 'k': 5, 'p': 2}
2021-01-28 19:50:06,724 - pyswarms.single.local_best - INFO - Optimization finished | best cost: 1075.6684375198174, best pos: [1.55215838e+00 6.83321668e-01 9.91375630e+01 5.37810851e-01
 6.68557152e-06 4.77547228e-06 4.32478372e-08]
2021-01-28 19:50:06,763 - pyswarms.single.local_best - INFO - Optimize for 500 iters with {'c1': 0.1, 'c2': 0.3, 'w': 0.9, 'k': 5, 'p': 2}
2021-01-28 19:50:33,723 - pyswarms.single.local_best - INFO - Optimization finished | best cost: 1177.1875200389588, best pos: [1.54188344e+00 8.07531095e-01 9.88121251e+01 4.31197845e-01
 1.46176568e-06 3.79518019e-07 6.51301654e-06]
2021-01-28 19:50:33,756 - pyswarms.single.local_best - INFO - Optimize for 500 iters with {'c1': 0.1, 'c2': 0.3, 'w': 0.9, 'k': 5, 'p': 2}
2021-01-28 19:51:01,340 - pyswarms.single.local_best - INFO - Optimization finished | best cost: 1091.2983945666222, best pos: [1.68100495e+00 8.67491809e-01 1.02250898e+02 3.72077184e-01
 4.86359928e-06 5.97814891e-06 1.14399819e-06]
2021-01-28 19:51:01,374 - pyswarms.single.local_best - INFO - Optimize for 500 iters with {'c1': 0.1, 'c2': 0.3, 'w': 0.9, 'k': 5, 'p': 2}
2021-01-28 19:51:28,932 - pyswarms.single.local_best - INFO - Optimization finished | best cost: 1161.1317022758947, best pos: [1.64465741e+00 6.72577992e-01 9.85971371e+01 5.64365709e-01
 3.86184125e-06 2.87412985e-06 7.60803572e-08]
2021-01-28 19:51:28,967 - pyswarms.single.local_best - INFO - Optimize for 500 iters with {'c1': 0.1, 'c2': 0.3, 'w': 0.9, 'k': 5, 'p': 2}
2021-01-28 19:51:56,229 - pyswarms.single.local_best - INFO - Optimization finished | best cost: 1102.9388941622635, best pos: [1.40794237e+00 8.10856389e-01 1.01237618e+02 4.12460191e-01
 6.78097726e-06 5.09302779e-06 6.08379339e-06]
2021-01-28 19:51:56,267 - pyswarms.single.local_best - INFO - Optimize for 500 iters with {'c1': 0.1, 'c2': 0.3, 'w': 0.9, 'k': 5, 'p': 2}
2021-01-28 19:52:22,524 - pyswarms.single.local_best - INFO - Optimization finished | best cost: 1087.2877866646734, best pos: [1.83530904e+00 9.23725851e-01 1.01924149e+02 3.29094318e-01
 5.78199714e-06 8.06455668e-06 1.84840997e-07]
2021-01-28 19:52:22,563 - pyswarms.single.local_best - INFO - Optimize for 500 iters with {'c1': 0.1, 'c2': 0.3, 'w': 0.9, 'k': 5, 'p': 2}
2021-01-28 19:52:49,833 - pyswarms.single.local_best - INFO - Optimization finished | best cost: 1061.6760818234047, best pos: [1.18236106e+00 6.94031991e-01 1.01937740e+02 5.34794089e-01
 4.41221080e-06 8.55518247e-06 5.52716211e-06]
2021-01-28 19:52:49,872 - pyswarms.single.local_best - INFO - Optimize for 500 iters with {'c1': 0.1, 'c2': 0.3, 'w': 0.9, 'k': 5, 'p': 2}
2021-01-28 19:53:17,986 - pyswarms.single.local_best - INFO - Optimization finished | best cost: 1089.6894204429093, best pos: [1.86036609e+00 8.60221445e-01 9.88015839e+01 3.79021774e-01
 1.27078570e-06 4.43876180e-06 2.18734970e-06]
2021-01-28 19:53:18,026 - pyswarms.single.local_best - INFO - Optimize for 500 iters with {'c1': 0.1, 'c2': 0.3, 'w': 0.9, 'k': 5, 'p': 2}
2021-01-28 19:53:45,260 - pyswarms.single.local_best - INFO - Optimization finished | best cost: 1103.4491218566266, best pos: [1.42357870e+00 6.22117313e-01 9.69640864e+01 6.24742832e-01
 2.26622725e-06 2.26538031e-06 4.05725644e-06]
2021-01-28 19:53:45,299 - pyswarms.single.local_best - INFO - Optimize for 500 iters with {'c1': 0.1, 'c2': 0.3, 'w': 0.9, 'k': 5, 'p': 2}
2021-01-28 19:54:12,368 - pyswarms.single.local_best - INFO - Optimization finished | best cost: 1120.6777365400314, best pos: [1.98019980e+00 1.08253385e+00 1.02554032e+02 2.35124138e-01
 5.84137334e-06 3.81437848e-09 4.35999050e-06]
2021-01-28 19:54:12,405 - pyswarms.single.local_best - INFO - Optimize for 500 iters with {'c1': 0.1, 'c2': 0.3, 'w': 0.9, 'k': 5, 'p': 2}
2021-01-28 19:54:39,309 - pyswarms.single.local_best - INFO - Optimization finished | best cost: 1120.3631020339565, best pos: [1.75841644e+00 9.92915305e-01 1.01468538e+02 2.83360761e-01
 2.85129785e-06 3.18151019e-06 6.01980436e-06]
2021-01-28 19:54:39,348 - pyswarms.single.local_best - INFO - Optimize for 500 iters with {'c1': 0.1, 'c2': 0.3, 'w': 0.9, 'k': 5, 'p': 2}
2021-01-28 19:55:06,687 - pyswarms.single.local_best - INFO - Optimization finished | best cost: 1078.2595868089074, best pos: [1.48716085e+00 7.46606921e-01 9.87204043e+01 4.79160894e-01
 4.65455299e-08 4.99098091e-06 4.50484107e-06]
2021-01-28 19:55:06,725 - pyswarms.single.local_best - INFO - Optimize for 500 iters with {'c1': 0.1, 'c2': 0.3, 'w': 0.9, 'k': 5, 'p': 2}
2021-01-28 19:55:33,041 - pyswarms.single.local_best - INFO - Optimization finished | best cost: 1094.5116647186555, best pos: [1.61491074e+00 7.93456032e-01 1.00432046e+02 4.27672675e-01
 4.01936192e-06 4.11446474e-06 2.39243720e-06]
2021-01-28 19:55:33,080 - pyswarms.single.local_best - INFO - Optimize for 500 iters with {'c1': 0.1, 'c2': 0.3, 'w': 0.9, 'k': 5, 'p': 2}
2021-01-28 19:56:00,006 - pyswarms.single.local_best - INFO - Optimization finished | best cost: 1164.9455667471675, best pos: [1.38635912e+00 7.50007920e-01 9.85534004e+01 4.88489056e-01
 6.10571971e-06 7.19675382e-06 3.54082641e-06]
2021-01-28 19:56:00,047 - pyswarms.single.local_best - INFO - Optimize for 500 iters with {'c1': 0.1, 'c2': 0.3, 'w': 0.9, 'k': 5, 'p': 2}
2021-01-28 19:56:27,489 - pyswarms.single.local_best - INFO - Optimization finished | best cost: 1145.8321915538231, best pos: [1.74851451e+00 7.43688867e-01 1.00681497e+02 4.59454727e-01
 4.30326357e-08 5.05877066e-06 7.76574948e-07]
2021-01-28 19:56:27,527 - pyswarms.single.local_best - INFO - Optimize for 500 iters with {'c1': 0.1, 'c2': 0.3, 'w': 0.9, 'k': 5, 'p': 2}
2021-01-28 19:56:54,139 - pyswarms.single.local_best - INFO - Optimization finished | best cost: 1125.7441592359087, best pos: [1.98254245e+00 1.03250339e+00 9.80934678e+01 2.71348966e-01
 8.98496621e-06 3.13069846e-06 3.89670804e-06]
2021-01-28 19:56:54,178 - pyswarms.single.local_best - INFO - Optimize for 500 iters with {'c1': 0.1, 'c2': 0.3, 'w': 0.9, 'k': 5, 'p': 2}
2021-01-28 19:57:20,424 - pyswarms.single.local_best - INFO - Optimization finished | best cost: 1133.7977869545853, best pos: [1.76015511e+00 9.57739899e-01 9.91855283e+01 3.15139450e-01
 5.26048761e-06 4.77928958e-06 4.71477036e-06]
2021-01-28 19:57:20,461 - pyswarms.single.local_best - INFO - Optimize for 500 iters with {'c1': 0.1, 'c2': 0.3, 'w': 0.9, 'k': 5, 'p': 2}
2021-01-28 19:57:47,677 - pyswarms.single.local_best - INFO - Optimization finished | best cost: 1205.7533540647028, best pos: [1.78560385e+00 8.55581788e-01 9.88171211e+01 3.85873771e-01
 2.43949619e-06 1.35503628e-06 3.55372308e-06]
2021-01-28 19:57:47,715 - pyswarms.single.local_best - INFO - Optimize for 500 iters with {'c1': 0.1, 'c2': 0.3, 'w': 0.9, 'k': 5, 'p': 2}
2021-01-28 19:58:14,967 - pyswarms.single.local_best - INFO - Optimization finished | best cost: 1066.8160611748137, best pos: [1.77641146e+00 8.39030810e-01 9.96731163e+01 3.89854184e-01
 3.59458063e-06 6.75196777e-06 1.05523282e-06]
2021-01-28 19:58:15,001 - pyswarms.single.local_best - INFO - Optimize for 500 iters with {'c1': 0.1, 'c2': 0.3, 'w': 0.9, 'k': 5, 'p': 2}
2021-01-28 19:58:41,910 - pyswarms.single.local_best - INFO - Optimization finished | best cost: 1082.1890375073513, best pos: [1.83921596e+00 1.10260157e+00 9.75260608e+01 2.44256115e-01
 6.54495262e-06 5.46095993e-06 7.58039618e-06]
2021-01-28 19:58:41,949 - pyswarms.single.local_best - INFO - Optimize for 500 iters with {'c1': 0.1, 'c2': 0.3, 'w': 0.9, 'k': 5, 'p': 2}
2021-01-28 19:59:08,848 - pyswarms.single.local_best - INFO - Optimization finished | best cost: 1137.7573939482877, best pos: [1.44095376e+00 7.51288277e-01 9.90848475e+01 4.83604425e-01
 6.55703932e-06 8.09109768e-06 1.31529793e-06]
2021-01-28 19:59:08,882 - pyswarms.single.local_best - INFO - Optimize for 500 iters with {'c1': 0.1, 'c2': 0.3, 'w': 0.9, 'k': 5, 'p': 2}
2021-01-28 19:59:35,358 - pyswarms.single.local_best - INFO - Optimization finished | best cost: 1075.739606730621, best pos: [1.74961992e+00 7.78539181e-01 9.77661093e+01 4.48639907e-01
 3.85497242e-06 6.21042265e-06 6.53871924e-07]
2021-01-28 19:59:35,392 - pyswarms.single.local_best - INFO - Optimize for 500 iters with {'c1': 0.1, 'c2': 0.3, 'w': 0.9, 'k': 5, 'p': 2}
2021-01-28 20:00:01,988 - pyswarms.single.local_best - INFO - Optimization finished | best cost: 1175.231370980263, best pos: [1.77205192e+00 8.99976019e-01 9.93781861e+01 3.50225044e-01
 6.30755460e-06 1.75298604e-06 3.49678193e-06]
2021-01-28 20:00:02,027 - pyswarms.single.local_best - INFO - Optimize for 500 iters with {'c1': 0.1, 'c2': 0.3, 'w': 0.9, 'k': 5, 'p': 2}
2021-01-28 20:00:28,295 - pyswarms.single.local_best - INFO - Optimization finished | best cost: 1160.9742469297953, best pos: [1.95488611e+00 9.93336917e-01 1.00848324e+02 2.80039474e-01
 1.87778083e-06 1.42754014e-06 4.27837450e-06]
2021-01-28 20:00:28,333 - pyswarms.single.local_best - INFO - Optimize for 500 iters with {'c1': 0.1, 'c2': 0.3, 'w': 0.9, 'k': 5, 'p': 2}
2021-01-28 20:00:55,284 - pyswarms.single.local_best - INFO - Optimization finished | best cost: 1179.4734746869321, best pos: [1.84139498e+00 9.23973167e-01 1.01025054e+02 3.22528739e-01
 5.40034145e-06 3.50773186e-06 2.59362125e-06]
2021-01-28 20:00:55,322 - pyswarms.single.local_best - INFO - Optimize for 500 iters with {'c1': 0.1, 'c2': 0.3, 'w': 0.9, 'k': 5, 'p': 2}
2021-01-28 20:01:22,450 - pyswarms.single.local_best - INFO - Optimization finished | best cost: 1105.5093609893229, best pos: [1.34001958e+00 7.24156202e-01 1.00172891e+02 5.09324601e-01
 2.74246461e-07 4.16497972e-06 5.75007056e-06]
2021-01-28 20:01:22,491 - pyswarms.single.local_best - INFO - Optimize for 500 iters with {'c1': 0.1, 'c2': 0.3, 'w': 0.9, 'k': 5, 'p': 2}
2021-01-28 20:01:49,183 - pyswarms.single.local_best - INFO - Optimization finished | best cost: 1155.6925276364614, best pos: [1.83524051e+00 9.66201687e-01 1.02113577e+02 3.02193472e-01
 2.89505470e-06 1.06041133e-05 1.25956579e-06]
2021-01-28 20:01:49,222 - pyswarms.single.local_best - INFO - Optimize for 500 iters with {'c1': 0.1, 'c2': 0.3, 'w': 0.9, 'k': 5, 'p': 2}
2021-01-28 20:02:15,425 - pyswarms.single.local_best - INFO - Optimization finished | best cost: 1075.5704570386383, best pos: [1.85631274e+00 9.08364474e-01 9.98040672e+01 3.43880852e-01
 1.35533835e-07 3.55575922e-06 3.29846780e-06]
2021-01-28 20:02:15,462 - pyswarms.single.local_best - INFO - Optimize for 500 iters with {'c1': 0.1, 'c2': 0.3, 'w': 0.9, 'k': 5, 'p': 2}
2021-01-28 20:02:42,071 - pyswarms.single.local_best - INFO - Optimization finished | best cost: 1111.0978200160725, best pos: [1.95727734e+00 9.28777981e-01 1.00962317e+02 3.34189679e-01
 1.42388354e-06 1.84014203e-06 2.04383298e-06]
2021-01-28 20:02:42,116 - pyswarms.single.local_best - INFO - Optimize for 500 iters with {'c1': 0.1, 'c2': 0.3, 'w': 0.9, 'k': 5, 'p': 2}
2021-01-28 20:03:09,361 - pyswarms.single.local_best - INFO - Optimization finished | best cost: 1078.2155013036636, best pos: [1.45687293e+00 7.73891894e-01 1.02216610e+02 4.43281356e-01
 6.50684032e-08 5.64955950e-06 4.04015801e-06]
2021-01-28 20:03:09,398 - pyswarms.single.local_best - INFO - Optimize for 500 iters with {'c1': 0.1, 'c2': 0.3, 'w': 0.9, 'k': 5, 'p': 2}
2021-01-28 20:03:36,061 - pyswarms.single.local_best - INFO - Optimization finished | best cost: 1060.22117703833, best pos: [1.53976193e+00 7.64579571e-01 1.00005846e+02 4.57993132e-01
 5.06097877e-08 3.55320605e-06 4.12486170e-06]
2021-01-28 20:03:36,100 - pyswarms.single.local_best - INFO - Optimize for 500 iters with {'c1': 0.1, 'c2': 0.3, 'w': 0.9, 'k': 5, 'p': 2}
2021-01-28 20:04:03,582 - pyswarms.single.local_best - INFO - Optimization finished | best cost: 1149.643313406316, best pos: [1.90193031e+00 1.04416914e+00 1.00978676e+02 2.55627545e-01
 2.41554120e-06 8.11440256e-06 4.32060860e-06]
2021-01-28 20:04:03,621 - pyswarms.single.local_best - INFO - Optimize for 500 iters with {'c1': 0.1, 'c2': 0.3, 'w': 0.9, 'k': 5, 'p': 2}
2021-01-28 20:04:32,578 - pyswarms.single.local_best - INFO - Optimization finished | best cost: 1200.5281844855888, best pos: [1.57999301e+00 7.82350086e-01 1.00259902e+02 4.36035471e-01
 1.14179216e-06 6.02912820e-06 2.94352977e-06]
2021-01-28 20:04:32,613 - pyswarms.single.local_best - INFO - Optimize for 500 iters with {'c1': 0.1, 'c2': 0.3, 'w': 0.9, 'k': 5, 'p': 2}
2021-01-28 20:05:00,127 - pyswarms.single.local_best - INFO - Optimization finished | best cost: 1163.0750522457975, best pos: [1.92597500e+00 9.30099186e-01 9.99443145e+01 3.36526939e-01
 7.99768470e-06 1.08137339e-06 1.40668119e-06]
2021-01-28 20:05:00,164 - pyswarms.single.local_best - INFO - Optimize for 500 iters with {'c1': 0.1, 'c2': 0.3, 'w': 0.9, 'k': 5, 'p': 2}
2021-01-28 20:05:25,715 - pyswarms.single.local_best - INFO - Optimization finished | best cost: 1119.650438958867, best pos: [1.14261017e+00 6.53720891e-01 1.00964344e+02 5.91255046e-01
 5.34609107e-06 5.28022566e-06 5.99863370e-06]
2021-01-28 20:05:25,752 - pyswarms.single.local_best - INFO - Optimize for 500 iters with {'c1': 0.1, 'c2': 0.3, 'w': 0.9, 'k': 5, 'p': 2}
2021-01-28 20:05:52,338 - pyswarms.single.local_best - INFO - Optimization finished | best cost: 1099.8063005591073, best pos: [1.72661233e+00 7.87678083e-01 9.83482263e+01 4.49483493e-01
 5.32199294e-06 5.66389066e-06 2.84318296e-08]
2021-01-28 20:05:52,375 - pyswarms.single.local_best - INFO - Optimize for 500 iters with {'c1': 0.1, 'c2': 0.3, 'w': 0.9, 'k': 5, 'p': 2}
2021-01-28 20:06:19,031 - pyswarms.single.local_best - INFO - Optimization finished | best cost: 1109.9544197126547, best pos: [1.03245703e+00 6.14248922e-01 1.02034423e+02 6.42968209e-01
 7.93541663e-06 4.47769643e-06 7.07198021e-06]
2021-01-28 20:06:19,070 - pyswarms.single.local_best - INFO - Optimize for 500 iters with {'c1': 0.1, 'c2': 0.3, 'w': 0.9, 'k': 5, 'p': 2}
2021-01-28 20:06:46,758 - pyswarms.single.local_best - INFO - Optimization finished | best cost: 1075.0171606059475, best pos: [1.56248766e+00 7.64821870e-01 1.00530703e+02 4.47282562e-01
 1.91830975e-06 1.82563603e-06 4.34386676e-06]
2021-01-28 20:06:46,796 - pyswarms.single.local_best - INFO - Optimize for 500 iters with {'c1': 0.1, 'c2': 0.3, 'w': 0.9, 'k': 5, 'p': 2}
2021-01-28 20:07:13,802 - pyswarms.single.local_best - INFO - Optimization finished | best cost: 1182.397637561196, best pos: [1.89023633e+00 8.41414748e-01 9.96790258e+01 3.84661013e-01
 4.69966870e-06 1.19545515e-06 1.83590065e-06]
2021-01-28 20:07:13,833 - pyswarms.single.local_best - INFO - Optimize for 500 iters with {'c1': 0.1, 'c2': 0.3, 'w': 0.9, 'k': 5, 'p': 2}
2021-01-28 20:07:41,187 - pyswarms.single.local_best - INFO - Optimization finished | best cost: 1090.1389830522157, best pos: [1.70456036e+00 8.13656984e-01 1.00544743e+02 4.08374925e-01
 6.05107607e-06 3.63477587e-06 1.37231759e-06]
2021-01-28 20:07:41,224 - pyswarms.single.local_best - INFO - Optimize for 500 iters with {'c1': 0.1, 'c2': 0.3, 'w': 0.9, 'k': 5, 'p': 2}
2021-01-28 20:08:07,936 - pyswarms.single.local_best - INFO - Optimization finished | best cost: 1101.9992708561385, best pos: [1.34948920e+00 6.66498678e-01 9.88084016e+01 5.71217593e-01
 6.57667770e-06 1.67582023e-06 4.02762613e-06]
2021-01-28 20:08:07,976 - pyswarms.single.local_best - INFO - Optimize for 500 iters with {'c1': 0.1, 'c2': 0.3, 'w': 0.9, 'k': 5, 'p': 2}
2021-01-28 20:08:34,594 - pyswarms.single.local_best - INFO - Optimization finished | best cost: 1080.5074929073598, best pos: [1.78614748e+00 6.89883914e-01 9.90318143e+01 5.26948706e-01
 2.59138614e-06 2.68086597e-06 2.39995573e-07]
2021-01-28 20:08:34,633 - pyswarms.single.local_best - INFO - Optimize for 500 iters with {'c1': 0.1, 'c2': 0.3, 'w': 0.9, 'k': 5, 'p': 2}
2021-01-28 20:09:01,678 - pyswarms.single.local_best - INFO - Optimization finished | best cost: 1091.3502146252072, best pos: [1.62960356e+00 7.66548464e-01 1.00576787e+02 4.53164346e-01
 2.22379997e-06 3.79663973e-06 1.91593619e-06]
2021-01-28 20:09:01,716 - pyswarms.single.local_best - INFO - Optimize for 500 iters with {'c1': 0.1, 'c2': 0.3, 'w': 0.9, 'k': 5, 'p': 2}
2021-01-28 20:09:28,511 - pyswarms.single.local_best - INFO - Optimization finished | best cost: 1042.3142165023196, best pos: [1.57952319e+00 8.00643538e-01 9.90629293e+01 4.25215680e-01
 5.05680129e-06 5.34689784e-07 5.03007130e-06]
2021-01-28 20:09:28,553 - pyswarms.single.local_best - INFO - Optimize for 500 iters with {'c1': 0.1, 'c2': 0.3, 'w': 0.9, 'k': 5, 'p': 2}
2021-01-28 20:09:55,560 - pyswarms.single.local_best - INFO - Optimization finished | best cost: 1089.407990833242, best pos: [1.86313006e+00 9.06541252e-01 9.90360005e+01 3.45505173e-01
 2.78723680e-06 7.13980381e-06 1.96326533e-06]
2021-01-28 20:09:55,598 - pyswarms.single.local_best - INFO - Optimize for 500 iters with {'c1': 0.1, 'c2': 0.3, 'w': 0.9, 'k': 5, 'p': 2}
2021-01-28 20:10:21,887 - pyswarms.single.local_best - INFO - Optimization finished | best cost: 1102.9482835741205, best pos: [1.26527426e+00 6.47490194e-01 1.00779151e+02 5.95453426e-01
 7.10962766e-07 2.51499260e-06 5.07397624e-06]
2021-01-28 20:10:21,921 - pyswarms.single.local_best - INFO - Optimize for 500 iters with {'c1': 0.1, 'c2': 0.3, 'w': 0.9, 'k': 5, 'p': 2}
2021-01-28 20:10:49,782 - pyswarms.single.local_best - INFO - Optimization finished | best cost: 1174.4878597799184, best pos: [1.94717345e+00 8.75315018e-01 1.00423884e+02 3.58266112e-01
 1.67214315e-06 5.02979987e-06 9.82247692e-07]
2021-01-28 20:10:49,823 - pyswarms.single.local_best - INFO - Optimize for 500 iters with {'c1': 0.1, 'c2': 0.3, 'w': 0.9, 'k': 5, 'p': 2}
2021-01-28 20:11:15,044 - pyswarms.single.local_best - INFO - Optimization finished | best cost: 1128.965975409691, best pos: [1.64476723e+00 7.26895793e-01 9.69204875e+01 5.14098163e-01
 7.72506693e-06 1.72253810e-06 1.43323834e-06]
2021-01-28 20:11:15,080 - pyswarms.single.local_best - INFO - Optimize for 500 iters with {'c1': 0.1, 'c2': 0.3, 'w': 0.9, 'k': 5, 'p': 2}
2021-01-28 20:11:41,453 - pyswarms.single.local_best - INFO - Optimization finished | best cost: 1118.374429614683, best pos: [1.70306205e+00 8.33438409e-01 1.01819167e+02 3.95884189e-01
 6.38415444e-07 2.48328432e-06 2.77076426e-06]
2021-01-28 20:11:41,492 - pyswarms.single.local_best - INFO - Optimize for 500 iters with {'c1': 0.1, 'c2': 0.3, 'w': 0.9, 'k': 5, 'p': 2}
2021-01-28 20:12:08,943 - pyswarms.single.local_best - INFO - Optimization finished | best cost: 1095.5710847056375, best pos: [1.93216527e+00 1.03378344e+00 9.93950447e+01 2.71485358e-01
 5.32140993e-06 5.46355667e-06 3.51962594e-06]
2021-01-28 20:12:08,983 - pyswarms.single.local_best - INFO - Optimize for 500 iters with {'c1': 0.1, 'c2': 0.3, 'w': 0.9, 'k': 5, 'p': 2}
2021-01-28 20:12:35,849 - pyswarms.single.local_best - INFO - Optimization finished | best cost: 1073.531920771206, best pos: [1.78530980e+00 1.01846342e+00 1.00710879e+02 2.83845453e-01
 5.62736358e-06 2.68017366e-06 4.69662295e-06]
2021-01-28 20:12:35,889 - pyswarms.single.local_best - INFO - Optimize for 500 iters with {'c1': 0.1, 'c2': 0.3, 'w': 0.9, 'k': 5, 'p': 2}
2021-01-28 20:13:02,350 - pyswarms.single.local_best - INFO - Optimization finished | best cost: 1142.7690711996615, best pos: [1.28278597e+00 5.80603543e-01 1.00750011e+02 6.72738221e-01
 4.12712660e-06 4.92713307e-06 2.82713832e-07]
2021-01-28 20:13:02,393 - pyswarms.single.local_best - INFO - Optimize for 500 iters with {'c1': 0.1, 'c2': 0.3, 'w': 0.9, 'k': 5, 'p': 2}
2021-01-28 20:13:28,417 - pyswarms.single.local_best - INFO - Optimization finished | best cost: 1146.5023879697196, best pos: [1.62391767e+00 7.79839399e-01 1.01820423e+02 4.39902785e-01
 5.99955479e-06 3.56577886e-06 7.58648375e-07]
2021-01-28 20:13:28,454 - pyswarms.single.local_best - INFO - Optimize for 500 iters with {'c1': 0.1, 'c2': 0.3, 'w': 0.9, 'k': 5, 'p': 2}
2021-01-28 20:13:55,430 - pyswarms.single.local_best - INFO - Optimization finished | best cost: 1148.565026104763, best pos: [1.96139989e+00 9.48905378e-01 9.71206374e+01 3.16597367e-01
 5.67853047e-06 3.29737117e-06 3.56818791e-06]
2021-01-28 20:13:55,468 - pyswarms.single.local_best - INFO - Optimize for 500 iters with {'c1': 0.1, 'c2': 0.3, 'w': 0.9, 'k': 5, 'p': 2}
2021-01-28 20:14:22,207 - pyswarms.single.local_best - INFO - Optimization finished | best cost: 1043.4639525720524, best pos: [1.81711733e+00 8.75284836e-01 9.90552122e+01 3.75265365e-01
 2.33273163e-06 5.69727619e-06 1.46498301e-06]
2021-01-28 20:14:22,246 - pyswarms.single.local_best - INFO - Optimize for 500 iters with {'c1': 0.1, 'c2': 0.3, 'w': 0.9, 'k': 5, 'p': 2}
2021-01-28 20:14:48,746 - pyswarms.single.local_best - INFO - Optimization finished | best cost: 1093.5767646946097, best pos: [1.31072315e+00 6.53754614e-01 1.02488665e+02 5.67476837e-01
 4.00643845e-07 5.66078405e-06 2.47829648e-06]
2021-01-28 20:14:48,791 - pyswarms.single.local_best - INFO - Optimize for 500 iters with {'c1': 0.1, 'c2': 0.3, 'w': 0.9, 'k': 5, 'p': 2}
2021-01-28 20:15:16,508 - pyswarms.single.local_best - INFO - Optimization finished | best cost: 1104.6244678805301, best pos: [1.68335097e+00 7.83783102e-01 1.01026575e+02 4.36461741e-01
 7.80559994e-07 8.12504484e-06 1.25718084e-07]
2021-01-28 20:15:16,541 - pyswarms.single.local_best - INFO - Optimize for 500 iters with {'c1': 0.1, 'c2': 0.3, 'w': 0.9, 'k': 5, 'p': 2}
2021-01-28 20:15:43,045 - pyswarms.single.local_best - INFO - Optimization finished | best cost: 1139.604283779896, best pos: [1.92711855e+00 9.78312983e-01 1.00433440e+02 2.94637808e-01
 2.04707149e-06 3.35277439e-06 3.60548678e-06]
2021-01-28 20:15:43,083 - pyswarms.single.local_best - INFO - Optimize for 500 iters with {'c1': 0.1, 'c2': 0.3, 'w': 0.9, 'k': 5, 'p': 2}
2021-01-28 20:16:10,330 - pyswarms.single.local_best - INFO - Optimization finished | best cost: 1065.7565365001499, best pos: [1.90449463e+00 9.53402138e-01 9.70903132e+01 3.25526454e-01
 2.75492883e-06 4.48325266e-06 3.71293977e-06]
2021-01-28 20:16:10,366 - pyswarms.single.local_best - INFO - Optimize for 500 iters with {'c1': 0.1, 'c2': 0.3, 'w': 0.9, 'k': 5, 'p': 2}
2021-01-28 20:16:38,273 - pyswarms.single.local_best - INFO - Optimization finished | best cost: 1137.461892502012, best pos: [1.69993691e+00 7.60777143e-01 9.65545103e+01 4.68899722e-01
 9.58708889e-06 4.81358298e-06 6.65172729e-07]
2021-01-28 20:16:38,312 - pyswarms.single.local_best - INFO - Optimize for 500 iters with {'c1': 0.1, 'c2': 0.3, 'w': 0.9, 'k': 5, 'p': 2}
2021-01-28 20:17:05,004 - pyswarms.single.local_best - INFO - Optimization finished | best cost: 1110.9119932673948, best pos: [1.90276548e+00 9.29697163e-01 1.00346463e+02 3.29545678e-01
 4.68870426e-06 3.74422505e-06 1.85561519e-06]
2021-01-28 20:17:05,043 - pyswarms.single.local_best - INFO - Optimize for 500 iters with {'c1': 0.1, 'c2': 0.3, 'w': 0.9, 'k': 5, 'p': 2}
2021-01-28 20:17:32,770 - pyswarms.single.local_best - INFO - Optimization finished | best cost: 1135.854303742784, best pos: [1.84471124e+00 7.31122349e-01 9.91246648e+01 4.89512514e-01
 3.69852233e-07 2.76180400e-06 8.79777690e-07]
2021-01-28 20:17:32,809 - pyswarms.single.local_best - INFO - Optimize for 500 iters with {'c1': 0.1, 'c2': 0.3, 'w': 0.9, 'k': 5, 'p': 2}
2021-01-28 20:18:00,268 - pyswarms.single.local_best - INFO - Optimization finished | best cost: 1037.6247590823164, best pos: [1.89323704e+00 1.24516756e+00 1.04417407e+02 1.76853925e-01
 5.06352869e-06 9.53660497e-06 6.41656390e-06]
2021-01-28 20:18:00,305 - pyswarms.single.local_best - INFO - Optimize for 500 iters with {'c1': 0.1, 'c2': 0.3, 'w': 0.9, 'k': 5, 'p': 2}
2021-01-28 20:18:28,061 - pyswarms.single.local_best - INFO - Optimization finished | best cost: 1090.5655378227984, best pos: [1.98223077e+00 9.06164708e-01 1.00671012e+02 3.48498911e-01
 4.45356329e-06 2.53145050e-06 7.63681912e-07]
2021-01-28 20:18:28,097 - pyswarms.single.local_best - INFO - Optimize for 500 iters with {'c1': 0.1, 'c2': 0.3, 'w': 0.9, 'k': 5, 'p': 2}
2021-01-28 20:18:54,196 - pyswarms.single.local_best - INFO - Optimization finished | best cost: 1076.5239245648572, best pos: [1.73770472e+00 8.56323998e-01 9.93430916e+01 3.84579015e-01
 5.49502058e-07 4.78610903e-06 3.16860730e-06]
2021-01-28 20:18:54,235 - pyswarms.single.local_best - INFO - Optimize for 500 iters with {'c1': 0.1, 'c2': 0.3, 'w': 0.9, 'k': 5, 'p': 2}
2021-01-28 20:19:22,508 - pyswarms.single.local_best - INFO - Optimization finished | best cost: 1107.848601463792, best pos: [1.67856022e+00 7.87452643e-01 1.00573071e+02 4.41261287e-01
 2.50316358e-06 1.95681834e-06 2.07865038e-06]
2021-01-28 20:19:22,544 - pyswarms.single.local_best - INFO - Optimize for 500 iters with {'c1': 0.1, 'c2': 0.3, 'w': 0.9, 'k': 5, 'p': 2}
2021-01-28 20:19:49,414 - pyswarms.single.local_best - INFO - Optimization finished | best cost: 1094.7376983043036, best pos: [1.74909385e+00 8.53056245e-01 1.00791467e+02 3.76781923e-01
 4.29618338e-06 6.79401159e-07 3.11404386e-06]
2021-01-28 20:19:49,456 - pyswarms.single.local_best - INFO - Optimize for 500 iters with {'c1': 0.1, 'c2': 0.3, 'w': 0.9, 'k': 5, 'p': 2}
2021-01-28 20:20:17,372 - pyswarms.single.local_best - INFO - Optimization finished | best cost: 1085.4799927316517, best pos: [1.73739529e+00 7.89477984e-01 1.00028004e+02 4.36402151e-01
 3.67021768e-06 6.03210633e-06 2.69394132e-09]
2021-01-28 20:20:17,412 - pyswarms.single.local_best - INFO - Optimize for 500 iters with {'c1': 0.1, 'c2': 0.3, 'w': 0.9, 'k': 5, 'p': 2}
2021-01-28 20:20:43,741 - pyswarms.single.local_best - INFO - Optimization finished | best cost: 1149.3537425077975, best pos: [1.77065412e+00 9.44167795e-01 1.00496192e+02 3.22344184e-01
 5.26660488e-06 3.72183662e-06 3.40150156e-06]
2021-01-28 20:20:43,786 - pyswarms.single.local_best - INFO - Optimize for 500 iters with {'c1': 0.1, 'c2': 0.3, 'w': 0.9, 'k': 5, 'p': 2}
2021-01-28 20:21:10,681 - pyswarms.single.local_best - INFO - Optimization finished | best cost: 1105.9677896592575, best pos: [1.71578690e+00 8.91542432e-01 9.76613709e+01 3.63193702e-01
 5.05313168e-06 1.62703218e-06 5.45252190e-06]
2021-01-28 20:21:10,720 - pyswarms.single.local_best - INFO - Optimize for 500 iters with {'c1': 0.1, 'c2': 0.3, 'w': 0.9, 'k': 5, 'p': 2}
2021-01-28 20:21:39,083 - pyswarms.single.local_best - INFO - Optimization finished | best cost: 1081.9123708852521, best pos: [1.89600703e+00 8.36833742e-01 9.87576542e+01 3.97050176e-01
 5.90271624e-06 1.23005118e-06 1.40273092e-06]
2021-01-28 20:21:39,120 - pyswarms.single.local_best - INFO - Optimize for 500 iters with {'c1': 0.1, 'c2': 0.3, 'w': 0.9, 'k': 5, 'p': 2}
2021-01-28 20:22:06,860 - pyswarms.single.local_best - INFO - Optimization finished | best cost: 1150.3662082326618, best pos: [1.69120946e+00 7.47864290e-01 9.81176615e+01 4.84242264e-01
 5.09198507e-06 4.60783730e-06 4.70283988e-07]
2021-01-28 20:22:06,897 - pyswarms.single.local_best - INFO - Optimize for 500 iters with {'c1': 0.1, 'c2': 0.3, 'w': 0.9, 'k': 5, 'p': 2}
2021-01-28 20:22:34,190 - pyswarms.single.local_best - INFO - Optimization finished | best cost: 1099.6550345202575, best pos: [1.73336874e+00 7.80426184e-01 9.95524720e+01 4.36145144e-01
 5.99553147e-06 3.91271460e-06 7.24365615e-07]
2021-01-28 20:22:34,230 - pyswarms.single.local_best - INFO - Optimize for 500 iters with {'c1': 0.1, 'c2': 0.3, 'w': 0.9, 'k': 5, 'p': 2}
2021-01-28 20:23:02,386 - pyswarms.single.local_best - INFO - Optimization finished | best cost: 1115.1469080796517, best pos: [1.64530076e+00 7.68877711e-01 1.00678304e+02 4.55456472e-01
 7.75790570e-07 5.99315310e-06 9.21240067e-07]
2021-01-28 20:23:02,427 - pyswarms.single.local_best - INFO - Optimize for 500 iters with {'c1': 0.1, 'c2': 0.3, 'w': 0.9, 'k': 5, 'p': 2}
2021-01-28 20:23:28,453 - pyswarms.single.local_best - INFO - Optimization finished | best cost: 1224.1576441354619, best pos: [1.99169020e+00 9.82924956e-01 1.02259497e+02 2.83934336e-01
 5.85330963e-06 5.38598941e-06 1.12372284e-06]
2021-01-28 20:23:28,493 - pyswarms.single.local_best - INFO - Optimize for 500 iters with {'c1': 0.1, 'c2': 0.3, 'w': 0.9, 'k': 5, 'p': 2}
2021-01-28 20:23:55,856 - pyswarms.single.local_best - INFO - Optimization finished | best cost: 1172.4448454114352, best pos: [1.97121050e+00 1.30216706e+00 1.01158204e+02 1.62133188e-01
 2.63904327e-06 3.41959895e-06 9.09183351e-06]
2021-01-28 20:23:55,896 - pyswarms.single.local_best - INFO - Optimize for 500 iters with {'c1': 0.1, 'c2': 0.3, 'w': 0.9, 'k': 5, 'p': 2}
2021-01-28 20:24:23,782 - pyswarms.single.local_best - INFO - Optimization finished | best cost: 1083.8335729236164, best pos: [1.41640569e+00 6.29880861e-01 1.00617554e+02 6.09874694e-01
 4.27538610e-06 3.57454007e-06 2.25943542e-07]
2021-01-28 20:24:23,817 - pyswarms.single.local_best - INFO - Optimize for 500 iters with {'c1': 0.1, 'c2': 0.3, 'w': 0.9, 'k': 5, 'p': 2}
2021-01-28 20:24:51,206 - pyswarms.single.local_best - INFO - Optimization finished | best cost: 1156.6144213825073, best pos: [1.23312804e+00 6.11631070e-01 9.75543370e+01 6.75791885e-01
 7.65044009e-07 2.93921515e-07 6.47008938e-06]
2021-01-28 20:24:51,245 - pyswarms.single.local_best - INFO - Optimize for 500 iters with {'c1': 0.1, 'c2': 0.3, 'w': 0.9, 'k': 5, 'p': 2}
2021-01-28 20:25:17,986 - pyswarms.single.local_best - INFO - Optimization finished | best cost: 1078.3229991959631, best pos: [1.93386979e+00 9.79429658e-01 1.01368567e+02 3.00436814e-01
 3.03315507e-06 3.83972287e-06 2.00757465e-06]
2021-01-28 20:25:18,023 - pyswarms.single.local_best - INFO - Optimize for 500 iters with {'c1': 0.1, 'c2': 0.3, 'w': 0.9, 'k': 5, 'p': 2}
2021-01-28 20:25:45,031 - pyswarms.single.local_best - INFO - Optimization finished | best cost: 1067.0335197013399, best pos: [1.40937317e+00 7.05509602e-01 9.97842183e+01 5.32128312e-01
 4.41435389e-06 2.82102926e-07 4.21431429e-06]
2021-01-28 20:25:45,070 - pyswarms.single.local_best - INFO - Optimize for 500 iters with {'c1': 0.1, 'c2': 0.3, 'w': 0.9, 'k': 5, 'p': 2}
2021-01-28 20:26:11,258 - pyswarms.single.local_best - INFO - Optimization finished | best cost: 1057.8109715655369, best pos: [1.87378948e+00 9.72435257e-01 1.01234249e+02 2.90342817e-01
 1.25402786e-06 6.86716392e-06 3.52393729e-06]
2021-01-28 20:26:11,306 - pyswarms.single.local_best - INFO - Optimize for 500 iters with {'c1': 0.1, 'c2': 0.3, 'w': 0.9, 'k': 5, 'p': 2}
2021-01-28 20:26:38,245 - pyswarms.single.local_best - INFO - Optimization finished | best cost: 1119.51577193616, best pos: [1.92264178e+00 9.19732494e-01 1.00945954e+02 3.20704368e-01
 2.02015244e-06 4.25645003e-06 2.54581765e-06]
2021-01-28 20:26:38,282 - pyswarms.single.local_best - INFO - Optimize for 500 iters with {'c1': 0.1, 'c2': 0.3, 'w': 0.9, 'k': 5, 'p': 2}
2021-01-28 20:27:04,348 - pyswarms.single.local_best - INFO - Optimization finished | best cost: 1141.2648966983552, best pos: [1.84964304e+00 8.51373242e-01 9.83558488e+01 3.86032591e-01
 9.52483105e-06 3.44231086e-06 7.15781221e-07]
2021-01-28 20:27:04,388 - pyswarms.single.local_best - INFO - Optimize for 500 iters with {'c1': 0.1, 'c2': 0.3, 'w': 0.9, 'k': 5, 'p': 2}
2021-01-28 20:27:31,545 - pyswarms.single.local_best - INFO - Optimization finished | best cost: 1160.4437351655913, best pos: [1.27815220e+00 6.68021813e-01 1.00947912e+02 5.58635924e-01
 1.15931104e-06 4.73539554e-06 5.11326163e-06]
2021-01-28 20:27:31,582 - pyswarms.single.local_best - INFO - Optimize for 500 iters with {'c1': 0.1, 'c2': 0.3, 'w': 0.9, 'k': 5, 'p': 2}
2021-01-28 20:27:59,215 - pyswarms.single.local_best - INFO - Optimization finished | best cost: 1108.2886421397084, best pos: [1.89513063e+00 8.13727096e-01 9.86343903e+01 4.04520633e-01
 7.61295991e-06 5.90535863e-07 1.34582303e-06]
2021-01-28 20:27:59,252 - pyswarms.single.local_best - INFO - Optimize for 500 iters with {'c1': 0.1, 'c2': 0.3, 'w': 0.9, 'k': 5, 'p': 2}
2021-01-28 20:28:26,208 - pyswarms.single.local_best - INFO - Optimization finished | best cost: 1120.2593373910747, best pos: [1.25124910e+00 7.46020211e-01 1.03909086e+02 4.82974705e-01
 5.10636328e-06 5.72412241e-06 4.68158841e-06]
2021-01-28 20:28:26,247 - pyswarms.single.local_best - INFO - Optimize for 500 iters with {'c1': 0.1, 'c2': 0.3, 'w': 0.9, 'k': 5, 'p': 2}
2021-01-28 20:28:53,084 - pyswarms.single.local_best - INFO - Optimization finished | best cost: 1065.3442786018704, best pos: [1.90253424e+00 8.88271626e-01 9.99830112e+01 3.58369704e-01
 3.68544464e-06 1.96480751e-06 1.92680096e-06]
2021-01-28 20:28:53,125 - pyswarms.single.local_best - INFO - Optimize for 500 iters with {'c1': 0.1, 'c2': 0.3, 'w': 0.9, 'k': 5, 'p': 2}
2021-01-28 20:29:20,466 - pyswarms.single.local_best - INFO - Optimization finished | best cost: 1147.234024555825, best pos: [1.81291418e+00 9.43358128e-01 1.00351213e+02 3.05853352e-01
 4.14363227e-06 4.48056555e-06 4.64081667e-06]
2021-01-28 20:29:20,498 - pyswarms.single.local_best - INFO - Optimize for 500 iters with {'c1': 0.1, 'c2': 0.3, 'w': 0.9, 'k': 5, 'p': 2}
2021-01-28 20:29:47,913 - pyswarms.single.local_best - INFO - Optimization finished | best cost: 1091.427009144275, best pos: [1.97922246e+00 8.87984251e-01 9.88827048e+01 3.52057569e-01
 4.69001084e-06 3.93006529e-06 1.30300323e-06]
2021-01-28 20:29:47,952 - pyswarms.single.local_best - INFO - Optimize for 500 iters with {'c1': 0.1, 'c2': 0.3, 'w': 0.9, 'k': 5, 'p': 2}
2021-01-28 20:30:14,936 - pyswarms.single.local_best - INFO - Optimization finished | best cost: 1050.011457021956, best pos: [1.92624987e+00 1.11779908e+00 9.86719813e+01 2.33911686e-01
 2.08791299e-06 8.33696417e-06 5.96618483e-06]
2021-01-28 20:30:14,977 - pyswarms.single.local_best - INFO - Optimize for 500 iters with {'c1': 0.1, 'c2': 0.3, 'w': 0.9, 'k': 5, 'p': 2}
2021-01-28 20:30:43,835 - pyswarms.single.local_best - INFO - Optimization finished | best cost: 1126.3041862837667, best pos: [1.41112713e+00 7.13556331e-01 1.00979447e+02 5.16754462e-01
 1.11189140e-06 5.96904568e-06 2.20807461e-06]
2021-01-28 20:30:43,875 - pyswarms.single.local_best - INFO - Optimize for 500 iters with {'c1': 0.1, 'c2': 0.3, 'w': 0.9, 'k': 5, 'p': 2}
2021-01-28 20:31:10,910 - pyswarms.single.local_best - INFO - Optimization finished | best cost: 1112.4694913895041, best pos: [1.95813033e+00 9.02224409e-01 1.00149791e+02 3.52078564e-01
 2.91058657e-06 1.30161755e-06 1.90954450e-06]
2021-01-28 20:31:10,954 - pyswarms.single.local_best - INFO - Optimize for 500 iters with {'c1': 0.1, 'c2': 0.3, 'w': 0.9, 'k': 5, 'p': 2}
2021-01-28 20:31:38,070 - pyswarms.single.local_best - INFO - Optimization finished | best cost: 1054.9447464692646, best pos: [1.65831966e+00 1.03279655e+00 1.24293502e+02 1.29349937e-01
 9.47667198e-06 8.84712865e-06 1.91345266e-05]
2021-01-28 20:31:38,104 - pyswarms.single.local_best - INFO - Optimize for 500 iters with {'c1': 0.1, 'c2': 0.3, 'w': 0.9, 'k': 5, 'p': 2}
2021-01-28 20:32:05,645 - pyswarms.single.local_best - INFO - Optimization finished | best cost: 1064.7182979974823, best pos: [1.95140047e+00 8.55287378e-01 9.58440555e+01 3.30202646e-01
 5.59510687e-07 9.24819120e-06 7.68677575e-06]
2021-01-28 20:32:05,686 - pyswarms.single.local_best - INFO - Optimize for 500 iters with {'c1': 0.1, 'c2': 0.3, 'w': 0.9, 'k': 5, 'p': 2}
2021-01-28 20:32:32,171 - pyswarms.single.local_best - INFO - Optimization finished | best cost: 1080.250312084298, best pos: [1.31954501e+00 8.17051456e-01 1.23970410e+02 2.40971683e-01
 1.77721194e-05 7.02212767e-06 1.94327261e-05]
2021-01-28 20:32:32,205 - pyswarms.single.local_best - INFO - Optimize for 500 iters with {'c1': 0.1, 'c2': 0.3, 'w': 0.9, 'k': 5, 'p': 2}
2021-01-28 20:32:58,068 - pyswarms.single.local_best - INFO - Optimization finished | best cost: 1045.4788131947164, best pos: [1.97674244e+00 8.55495240e-01 9.97697256e+01 3.10106791e-01
 1.25074738e-05 9.50860654e-07 3.74338060e-06]
2021-01-28 20:32:58,106 - pyswarms.single.local_best - INFO - Optimize for 500 iters with {'c1': 0.1, 'c2': 0.3, 'w': 0.9, 'k': 5, 'p': 2}
2021-01-28 20:33:25,179 - pyswarms.single.local_best - INFO - Optimization finished | best cost: 1105.6223551946312, best pos: [1.50326398e+00 7.73604774e-01 9.99873781e+01 3.92623850e-01
 5.80638493e-07 9.53060438e-06 1.02168534e-05]
2021-01-28 20:33:25,217 - pyswarms.single.local_best - INFO - Optimize for 500 iters with {'c1': 0.1, 'c2': 0.3, 'w': 0.9, 'k': 5, 'p': 2}
2021-01-28 20:33:52,688 - pyswarms.single.local_best - INFO - Optimization finished | best cost: 1131.401614977598, best pos: [1.95509316e+00 7.80876008e-01 1.01520736e+02 3.55410374e-01
 2.08382010e-06 5.72584693e-06 2.15772087e-06]
2021-01-28 20:33:52,726 - pyswarms.single.local_best - INFO - Optimize for 500 iters with {'c1': 0.1, 'c2': 0.3, 'w': 0.9, 'k': 5, 'p': 2}
2021-01-28 20:34:20,757 - pyswarms.single.local_best - INFO - Optimization finished | best cost: 1097.7422893392286, best pos: [1.19344457e+00 6.85200118e-01 1.25370378e+02 3.00422428e-01
 1.41250822e-05 1.07059732e-05 1.89721203e-05]
2021-01-28 20:34:20,798 - pyswarms.single.local_best - INFO - Optimize for 500 iters with {'c1': 0.1, 'c2': 0.3, 'w': 0.9, 'k': 5, 'p': 2}
2021-01-28 20:34:47,739 - pyswarms.single.local_best - INFO - Optimization finished | best cost: 1061.7812633041915, best pos: [1.34306694e+00 8.07300945e-01 1.24063031e+02 2.32262066e-01
 1.49941769e-05 1.17617301e-05 1.84758186e-05]
2021-01-28 20:34:47,779 - pyswarms.single.local_best - INFO - Optimize for 500 iters with {'c1': 0.1, 'c2': 0.3, 'w': 0.9, 'k': 5, 'p': 2}
2021-01-28 20:35:13,708 - pyswarms.single.local_best - INFO - Optimization finished | best cost: 1071.822648089625, best pos: [1.13150513e+00 5.98918465e-01 1.03733132e+02 5.48471812e-01
 5.97117591e-06 4.98632885e-06 1.41578363e-05]
2021-01-28 20:35:13,746 - pyswarms.single.local_best - INFO - Optimize for 500 iters with {'c1': 0.1, 'c2': 0.3, 'w': 0.9, 'k': 5, 'p': 2}
2021-01-28 20:35:41,034 - pyswarms.single.local_best - INFO - Optimization finished | best cost: 1083.2112634306038, best pos: [1.14006111e+00 5.66794161e-01 9.86734017e+01 6.25836806e-01
 4.51665575e-06 1.67861179e-05 9.13647784e-06]
2021-01-28 20:35:41,071 - pyswarms.single.local_best - INFO - Optimize for 500 iters with {'c1': 0.1, 'c2': 0.3, 'w': 0.9, 'k': 5, 'p': 2}
2021-01-28 20:36:07,188 - pyswarms.single.local_best - INFO - Optimization finished | best cost: 1145.66193259902, best pos: [1.95802742e+00 8.37887622e-01 9.87798959e+01 3.19018409e-01
 1.05426765e-05 3.74106937e-06 5.17720380e-06]
2021-01-28 20:36:07,228 - pyswarms.single.local_best - INFO - Optimize for 500 iters with {'c1': 0.1, 'c2': 0.3, 'w': 0.9, 'k': 5, 'p': 2}
2021-01-28 20:36:34,368 - pyswarms.single.local_best - INFO - Optimization finished | best cost: 1097.6167101538947, best pos: [1.72868945e+00 6.96327292e-01 1.00262892e+02 4.49870119e-01
 4.38552521e-06 4.41763490e-06 2.31241395e-06]
2021-01-28 20:36:34,408 - pyswarms.single.local_best - INFO - Optimize for 500 iters with {'c1': 0.1, 'c2': 0.3, 'w': 0.9, 'k': 5, 'p': 2}
2021-01-28 20:37:01,666 - pyswarms.single.local_best - INFO - Optimization finished | best cost: 1135.1161809224354, best pos: [1.35040675e+00 6.03582476e-01 1.02514558e+02 5.38844293e-01
 8.87342992e-06 1.14728883e-05 9.18876153e-07]
2021-01-28 20:37:01,706 - pyswarms.single.local_best - INFO - Optimize for 500 iters with {'c1': 0.1, 'c2': 0.3, 'w': 0.9, 'k': 5, 'p': 2}
2021-01-28 20:37:28,477 - pyswarms.single.local_best - INFO - Optimization finished | best cost: 1077.543805245708, best pos: [1.80491556e+00 9.46756032e-01 1.01735496e+02 2.54864805e-01
 1.17875361e-05 7.34609155e-06 7.63668183e-06]
2021-01-28 20:37:28,515 - pyswarms.single.local_best - INFO - Optimize for 500 iters with {'c1': 0.1, 'c2': 0.3, 'w': 0.9, 'k': 5, 'p': 2}
2021-01-28 20:37:56,792 - pyswarms.single.local_best - INFO - Optimization finished | best cost: 1103.5249889513573, best pos: [1.40972331e+00 6.48508312e-01 1.00455750e+02 5.08326721e-01
 4.94969210e-06 1.01534595e-05 3.67294737e-06]
2021-01-28 20:37:56,833 - pyswarms.single.local_best - INFO - Optimize for 500 iters with {'c1': 0.1, 'c2': 0.3, 'w': 0.9, 'k': 5, 'p': 2}
2021-01-28 20:38:23,214 - pyswarms.single.local_best - INFO - Optimization finished | best cost: 1131.5446490366587, best pos: [1.74606303e+00 8.11364801e-01 1.01937588e+02 3.36848970e-01
 7.35170696e-06 1.37053315e-05 2.17233192e-06]
2021-01-28 20:38:23,254 - pyswarms.single.local_best - INFO - Optimize for 500 iters with {'c1': 0.1, 'c2': 0.3, 'w': 0.9, 'k': 5, 'p': 2}
2021-01-28 20:38:49,804 - pyswarms.single.local_best - INFO - Optimization finished | best cost: 1108.3540706659094, best pos: [1.82982710e+00 8.87696376e-01 1.00514888e+02 2.94205437e-01
 2.62139592e-06 7.73235067e-06 7.17453639e-06]
2021-01-28 20:38:49,844 - pyswarms.single.local_best - INFO - Optimize for 500 iters with {'c1': 0.1, 'c2': 0.3, 'w': 0.9, 'k': 5, 'p': 2}
2021-01-28 20:39:16,441 - pyswarms.single.local_best - INFO - Optimization finished | best cost: 1148.7395560310615, best pos: [1.84657474e+00 8.76263424e-01 1.02280783e+02 2.96750204e-01
 8.21072904e-06 9.36415112e-06 3.19699089e-06]
2021-01-28 20:39:16,478 - pyswarms.single.local_best - INFO - Optimize for 500 iters with {'c1': 0.1, 'c2': 0.3, 'w': 0.9, 'k': 5, 'p': 2}
2021-01-28 20:39:44,246 - pyswarms.single.local_best - INFO - Optimization finished | best cost: 1177.798656451982, best pos: [1.64472481e+00 6.88108478e-01 1.01025652e+02 4.47261111e-01
 6.55442817e-06 8.75116193e-06 1.24740007e-06]
2021-01-28 20:39:44,286 - pyswarms.single.local_best - INFO - Optimize for 500 iters with {'c1': 0.1, 'c2': 0.3, 'w': 0.9, 'k': 5, 'p': 2}
2021-01-28 20:40:10,824 - pyswarms.single.local_best - INFO - Optimization finished | best cost: 1174.6837962479062, best pos: [1.91693418e+00 8.41228798e-01 1.00190329e+02 3.30557150e-01
 2.07299284e-06 8.28293886e-06 3.50917532e-06]
2021-01-28 20:40:10,863 - pyswarms.single.local_best - INFO - Optimize for 500 iters with {'c1': 0.1, 'c2': 0.3, 'w': 0.9, 'k': 5, 'p': 2}
2021-01-28 20:40:37,929 - pyswarms.single.local_best - INFO - Optimization finished | best cost: 1053.7341473660172, best pos: [1.50652066e+00 5.95620732e-01 9.81538941e+01 5.57643881e-01
 1.20257513e-05 1.47700887e-06 4.43553510e-06]
2021-01-28 20:40:37,970 - pyswarms.single.local_best - INFO - Optimize for 500 iters with {'c1': 0.1, 'c2': 0.3, 'w': 0.9, 'k': 5, 'p': 2}
2021-01-28 20:41:03,874 - pyswarms.single.local_best - INFO - Optimization finished | best cost: 1060.5296179542743, best pos: [1.67172901e+00 6.90552029e-01 9.90907322e+01 4.58712170e-01
 4.59359661e-06 8.01984670e-06 2.49639387e-06]
2021-01-28 20:41:03,913 - pyswarms.single.local_best - INFO - Optimize for 500 iters with {'c1': 0.1, 'c2': 0.3, 'w': 0.9, 'k': 5, 'p': 2}
2021-01-28 20:41:30,732 - pyswarms.single.local_best - INFO - Optimization finished | best cost: 1092.1796953050566, best pos: [1.86528604e+00 1.00274983e+00 1.03234713e+02 2.19761161e-01
 4.42264025e-07 7.69765190e-06 1.06817991e-05]
2021-01-28 20:41:30,765 - pyswarms.single.local_best - INFO - Optimize for 500 iters with {'c1': 0.1, 'c2': 0.3, 'w': 0.9, 'k': 5, 'p': 2}
2021-01-28 20:41:58,624 - pyswarms.single.local_best - INFO - Optimization finished | best cost: 1140.3269517522808, best pos: [1.51338445e+00 6.80659499e-01 1.00963871e+02 4.61323783e-01
 6.60977857e-06 7.51821950e-06 3.84958940e-06]
2021-01-28 20:41:58,665 - pyswarms.single.local_best - INFO - Optimize for 500 iters with {'c1': 0.1, 'c2': 0.3, 'w': 0.9, 'k': 5, 'p': 2}
2021-01-28 20:42:25,407 - pyswarms.single.local_best - INFO - Optimization finished | best cost: 1045.0392832863693, best pos: [1.23531310e+00 6.31595572e-01 1.01413856e+02 5.34233523e-01
 2.16033434e-06 3.47610622e-06 1.16384155e-05]
2021-01-28 20:42:25,448 - pyswarms.single.local_best - INFO - Optimize for 500 iters with {'c1': 0.1, 'c2': 0.3, 'w': 0.9, 'k': 5, 'p': 2}
2021-01-28 20:42:53,533 - pyswarms.single.local_best - INFO - Optimization finished | best cost: 1095.4489109257368, best pos: [1.27561505e+00 5.89917075e-01 1.00690659e+02 5.75060627e-01
 1.13326443e-05 9.51375306e-06 3.25030601e-06]
2021-01-28 20:42:53,572 - pyswarms.single.local_best - INFO - Optimize for 500 iters with {'c1': 0.1, 'c2': 0.3, 'w': 0.9, 'k': 5, 'p': 2}
2021-01-28 20:43:20,149 - pyswarms.single.local_best - INFO - Optimization finished | best cost: 1143.72123529759, best pos: [1.81609863e+00 7.61211108e-01 9.84119191e+01 4.02253379e-01
 1.76686605e-06 6.14427764e-06 4.08067732e-06]
2021-01-28 20:43:20,189 - pyswarms.single.local_best - INFO - Optimize for 500 iters with {'c1': 0.1, 'c2': 0.3, 'w': 0.9, 'k': 5, 'p': 2}
2021-01-28 20:43:47,693 - pyswarms.single.local_best - INFO - Optimization finished | best cost: 1085.8248714892497, best pos: [1.33944255e+00 7.86693813e-01 1.24357843e+02 2.37276689e-01
 1.05408138e-05 1.92537066e-05 1.77177146e-05]
2021-01-28 20:43:47,733 - pyswarms.single.local_best - INFO - Optimize for 500 iters with {'c1': 0.1, 'c2': 0.3, 'w': 0.9, 'k': 5, 'p': 2}
2021-01-28 20:44:15,394 - pyswarms.single.local_best - INFO - Optimization finished | best cost: 1143.9133682449649, best pos: [1.20108013e+00 7.14447191e-01 1.23117808e+02 2.98793271e-01
 1.92850633e-05 1.95252395e-05 1.73994879e-05]
2021-01-28 20:44:15,433 - pyswarms.single.local_best - INFO - Optimize for 500 iters with {'c1': 0.1, 'c2': 0.3, 'w': 0.9, 'k': 5, 'p': 2}
2021-01-28 20:44:42,694 - pyswarms.single.local_best - INFO - Optimization finished | best cost: 1098.2988905905625, best pos: [1.40078950e+00 6.05987262e-01 1.00282725e+02 5.49823156e-01
 1.62742738e-06 9.26874076e-06 4.19407653e-06]
2021-01-28 20:44:42,733 - pyswarms.single.local_best - INFO - Optimize for 500 iters with {'c1': 0.1, 'c2': 0.3, 'w': 0.9, 'k': 5, 'p': 2}
2021-01-28 20:45:09,946 - pyswarms.single.local_best - INFO - Optimization finished | best cost: 1022.7655825047179, best pos: [1.65862393e+00 1.09136583e+00 1.23461902e+02 1.25162852e-01
 1.29389781e-05 1.66594103e-05 1.91596604e-05]
2021-01-28 20:45:09,980 - pyswarms.single.local_best - INFO - Optimize for 500 iters with {'c1': 0.1, 'c2': 0.3, 'w': 0.9, 'k': 5, 'p': 2}
2021-01-28 20:45:37,224 - pyswarms.single.local_best - INFO - Optimization finished | best cost: 1181.6606899424241, best pos: [1.55712342e+00 6.87227818e-01 9.88578128e+01 4.69468497e-01
 5.52179012e-06 1.22706276e-05 2.64904016e-06]
2021-01-28 20:45:37,261 - pyswarms.single.local_best - INFO - Optimize for 500 iters with {'c1': 0.1, 'c2': 0.3, 'w': 0.9, 'k': 5, 'p': 2}
2021-01-28 20:46:03,344 - pyswarms.single.local_best - INFO - Optimization finished | best cost: 1146.9686128768112, best pos: [1.91620725e+00 1.11944702e+00 1.25319990e+02 6.95612671e-02
 9.90777112e-06 8.19239904e-06 1.80759548e-05]
2021-01-28 20:46:03,385 - pyswarms.single.local_best - INFO - Optimize for 500 iters with {'c1': 0.1, 'c2': 0.3, 'w': 0.9, 'k': 5, 'p': 2}
2021-01-28 20:46:31,064 - pyswarms.single.local_best - INFO - Optimization finished | best cost: 1141.7054264083763, best pos: [1.98294255e+00 9.77254746e-01 1.00473810e+02 2.39193429e-01
 6.47842186e-06 4.47661533e-06 8.16291203e-06]
2021-01-28 20:46:31,102 - pyswarms.single.local_best - INFO - Optimize for 500 iters with {'c1': 0.1, 'c2': 0.3, 'w': 0.9, 'k': 5, 'p': 2}
2021-01-28 20:46:57,683 - pyswarms.single.local_best - INFO - Optimization finished | best cost: 1163.4745645971566, best pos: [1.90399878e+00 7.67589448e-01 1.00284397e+02 3.70710056e-01
 8.51360313e-06 4.63815346e-06 2.09423163e-06]
2021-01-28 20:46:57,722 - pyswarms.single.local_best - INFO - Optimize for 500 iters with {'c1': 0.1, 'c2': 0.3, 'w': 0.9, 'k': 5, 'p': 2}
2021-01-28 20:47:24,481 - pyswarms.single.local_best - INFO - Optimization finished | best cost: 1109.80000563561, best pos: [1.43485682e+00 5.19023724e-01 9.96585103e+01 6.64725229e-01
 1.69261079e-06 6.63873362e-06 1.26321769e-06]
2021-01-28 20:47:24,517 - pyswarms.single.local_best - INFO - Optimize for 500 iters with {'c1': 0.1, 'c2': 0.3, 'w': 0.9, 'k': 5, 'p': 2}
2021-01-28 20:47:52,510 - pyswarms.single.local_best - INFO - Optimization finished | best cost: 1169.076466813, best pos: [1.62029667e+00 7.15262232e-01 1.01532364e+02 4.27919479e-01
 2.06862513e-06 4.56543208e-06 4.80416642e-06]
2021-01-28 20:47:52,547 - pyswarms.single.local_best - INFO - Optimize for 500 iters with {'c1': 0.1, 'c2': 0.3, 'w': 0.9, 'k': 5, 'p': 2}
2021-01-28 20:48:19,557 - pyswarms.single.local_best - INFO - Optimization finished | best cost: 1089.492645292542, best pos: [1.96057757e+00 8.51409233e-01 9.94170587e+01 3.19741380e-01
 9.10571199e-06 1.31277986e-05 1.17322205e-06]
2021-01-28 20:48:19,595 - pyswarms.single.local_best - INFO - Optimize for 500 iters with {'c1': 0.1, 'c2': 0.3, 'w': 0.9, 'k': 5, 'p': 2}
2021-01-28 20:48:47,027 - pyswarms.single.local_best - INFO - Optimization finished | best cost: 1099.1311557222118, best pos: [1.96028838e+00 7.86846723e-01 1.00280725e+02 3.51338439e-01
 5.17847786e-06 6.92800360e-06 2.09055056e-06]
2021-01-28 20:48:47,069 - pyswarms.single.local_best - INFO - Optimize for 500 iters with {'c1': 0.1, 'c2': 0.3, 'w': 0.9, 'k': 5, 'p': 2}
2021-01-28 20:49:15,038 - pyswarms.single.local_best - INFO - Optimization finished | best cost: 1103.6686551545863, best pos: [1.62173746e+00 1.01755082e+00 1.24998814e+02 1.36418916e-01
 1.06957245e-05 9.84597427e-06 1.93351344e-05]
2021-01-28 20:49:15,078 - pyswarms.single.local_best - INFO - Optimize for 500 iters with {'c1': 0.1, 'c2': 0.3, 'w': 0.9, 'k': 5, 'p': 2}
2021-01-28 20:49:41,790 - pyswarms.single.local_best - INFO - Optimization finished | best cost: 1023.5130918474435, best pos: [1.63860561e+00 7.19474288e-01 1.01214755e+02 4.27209819e-01
 4.77857339e-06 4.75579402e-06 3.65941805e-06]
2021-01-28 20:49:41,829 - pyswarms.single.local_best - INFO - Optimize for 500 iters with {'c1': 0.1, 'c2': 0.3, 'w': 0.9, 'k': 5, 'p': 2}
2021-01-28 20:50:09,040 - pyswarms.single.local_best - INFO - Optimization finished | best cost: 1123.36912102697, best pos: [1.47574346e+00 6.81455872e-01 1.00107137e+02 4.69924263e-01
 1.28163530e-05 1.16740611e-05 1.57332750e-06]
2021-01-28 20:50:09,084 - pyswarms.single.local_best - INFO - Optimize for 500 iters with {'c1': 0.1, 'c2': 0.3, 'w': 0.9, 'k': 5, 'p': 2}
2021-01-28 20:50:36,046 - pyswarms.single.local_best - INFO - Optimization finished | best cost: 1148.897520962922, best pos: [1.63670737e+00 6.49163508e-01 9.90054627e+01 5.21839542e-01
 7.40483714e-06 3.52985597e-06 1.23339951e-06]
2021-01-28 20:50:36,083 - pyswarms.single.local_best - INFO - Optimize for 500 iters with {'c1': 0.1, 'c2': 0.3, 'w': 0.9, 'k': 5, 'p': 2}
2021-01-28 20:51:02,535 - pyswarms.single.local_best - INFO - Optimization finished | best cost: 1049.3639502992255, best pos: [1.53548819e+00 9.01574015e-01 1.24161843e+02 1.68108544e-01
 1.01417709e-05 1.26158495e-05 1.84046904e-05]
2021-01-28 20:51:02,576 - pyswarms.single.local_best - INFO - Optimize for 500 iters with {'c1': 0.1, 'c2': 0.3, 'w': 0.9, 'k': 5, 'p': 2}
2021-01-28 20:51:31,555 - pyswarms.single.local_best - INFO - Optimization finished | best cost: 1070.679272631586, best pos: [1.73977176e+00 7.70957684e-01 1.01512103e+02 3.76595136e-01
 9.45846461e-06 3.31329687e-06 2.72824832e-06]
2021-01-28 20:51:31,593 - pyswarms.single.local_best - INFO - Optimize for 500 iters with {'c1': 0.1, 'c2': 0.3, 'w': 0.9, 'k': 5, 'p': 2}
2021-01-28 20:51:59,175 - pyswarms.single.local_best - INFO - Optimization finished | best cost: 1089.6908478052455, best pos: [1.99973924e+00 7.90115303e-01 1.00316716e+02 3.69472746e-01
 2.70937741e-06 7.17440363e-06 7.06249490e-07]
2021-01-28 20:51:59,214 - pyswarms.single.local_best - INFO - Optimize for 500 iters with {'c1': 0.1, 'c2': 0.3, 'w': 0.9, 'k': 5, 'p': 2}
2021-01-28 20:52:27,074 - pyswarms.single.local_best - INFO - Optimization finished | best cost: 1072.2280740886315, best pos: [1.55527639e+00 6.15036223e-01 1.00442457e+02 5.34058073e-01
 9.31871375e-06 5.78857548e-07 2.94837897e-06]
2021-01-28 20:52:27,113 - pyswarms.single.local_best - INFO - Optimize for 500 iters with {'c1': 0.1, 'c2': 0.3, 'w': 0.9, 'k': 5, 'p': 2}
2021-01-28 20:52:53,194 - pyswarms.single.local_best - INFO - Optimization finished | best cost: 1162.576466749679, best pos: [1.92617418e+00 7.54706988e-01 1.00526099e+02 3.98550149e-01
 4.73727806e-06 1.56717493e-06 1.98907313e-06]
2021-01-28 20:52:53,233 - pyswarms.single.local_best - INFO - Optimize for 500 iters with {'c1': 0.1, 'c2': 0.3, 'w': 0.9, 'k': 5, 'p': 2}
2021-01-28 20:53:19,673 - pyswarms.single.local_best - INFO - Optimization finished | best cost: 1149.4408904596903, best pos: [1.64122195e+00 8.42991703e-01 1.01606153e+02 3.35533446e-01
 1.01470586e-05 6.47916461e-06 5.72167995e-06]
2021-01-28 20:53:19,711 - pyswarms.single.local_best - INFO - Optimize for 500 iters with {'c1': 0.1, 'c2': 0.3, 'w': 0.9, 'k': 5, 'p': 2}
2021-01-28 20:53:46,131 - pyswarms.single.local_best - INFO - Optimization finished | best cost: 1188.1391887852985, best pos: [1.99569260e+00 9.24437521e-01 1.01190360e+02 2.55496480e-01
 3.58098512e-06 7.53830252e-06 6.46162029e-06]
2021-01-28 20:53:46,162 - pyswarms.single.local_best - INFO - Optimize for 500 iters with {'c1': 0.1, 'c2': 0.3, 'w': 0.9, 'k': 5, 'p': 2}
2021-01-28 20:54:13,755 - pyswarms.single.local_best - INFO - Optimization finished | best cost: 1093.368694154449, best pos: [1.81295855e+00 8.09932293e-01 1.00513080e+02 3.31819847e-01
 1.18746510e-05 1.79715373e-05 6.73308766e-07]
2021-01-28 20:54:13,792 - pyswarms.single.local_best - INFO - Optimize for 500 iters with {'c1': 0.1, 'c2': 0.3, 'w': 0.9, 'k': 5, 'p': 2}
2021-01-28 20:54:40,228 - pyswarms.single.local_best - INFO - Optimization finished | best cost: 1158.8297288042932, best pos: [1.06275929e+00 5.52131535e-01 9.91000865e+01 6.53125734e-01
 1.91016428e-05 1.56462811e-05 6.19506950e-06]
2021-01-28 20:54:40,265 - pyswarms.single.local_best - INFO - Optimize for 500 iters with {'c1': 0.1, 'c2': 0.3, 'w': 0.9, 'k': 5, 'p': 2}
2021-01-28 20:55:07,531 - pyswarms.single.local_best - INFO - Optimization finished | best cost: 1100.091893763331, best pos: [1.36796079e+00 6.16231105e-01 1.00747915e+02 5.47722435e-01
 1.26235647e-05 9.53751588e-06 1.82266681e-07]
2021-01-28 20:55:07,570 - pyswarms.single.local_best - INFO - Optimize for 500 iters with {'c1': 0.1, 'c2': 0.3, 'w': 0.9, 'k': 5, 'p': 2}
2021-01-28 20:55:34,684 - pyswarms.single.local_best - INFO - Optimization finished | best cost: 1142.3394093367892, best pos: [1.65886830e+00 5.78010712e-01 9.85546207e+01 5.89200779e-01
 7.94068652e-06 7.60191659e-07 1.51491484e-06]
2021-01-28 20:55:34,724 - pyswarms.single.local_best - INFO - Optimize for 500 iters with {'c1': 0.1, 'c2': 0.3, 'w': 0.9, 'k': 5, 'p': 2}
2021-01-28 20:56:02,146 - pyswarms.single.local_best - INFO - Optimization finished | best cost: 1059.1091139084751, best pos: [1.75152452e+00 7.94685148e-01 1.01920152e+02 3.55185707e-01
 6.02374513e-06 7.30545101e-06 2.86925775e-06]
2021-01-28 20:56:02,185 - pyswarms.single.local_best - INFO - Optimize for 500 iters with {'c1': 0.1, 'c2': 0.3, 'w': 0.9, 'k': 5, 'p': 2}
2021-01-28 20:56:28,971 - pyswarms.single.local_best - INFO - Optimization finished | best cost: 1106.8404165151123, best pos: [1.97891229e+00 9.01472248e-01 1.00224617e+02 2.91616662e-01
 1.16609652e-05 1.37707991e-05 6.20055644e-07]
2021-01-28 20:56:29,013 - pyswarms.single.local_best - INFO - Optimize for 500 iters with {'c1': 0.1, 'c2': 0.3, 'w': 0.9, 'k': 5, 'p': 2}
2021-01-28 20:56:55,065 - pyswarms.single.local_best - INFO - Optimization finished | best cost: 1096.2188829615634, best pos: [1.53144539e+00 8.47941220e-01 1.05126632e+02 3.05978538e-01
 1.67802694e-07 7.88869271e-06 1.28169927e-05]
2021-01-28 20:56:55,103 - pyswarms.single.local_best - INFO - Optimize for 500 iters with {'c1': 0.1, 'c2': 0.3, 'w': 0.9, 'k': 5, 'p': 2}
2021-01-28 20:57:22,583 - pyswarms.single.local_best - INFO - Optimization finished | best cost: 1141.8165995744284, best pos: [1.97362155e+00 7.48595060e-01 9.66283803e+01 4.10054387e-01
 7.40533504e-06 1.00323316e-05 2.37754617e-07]
2021-01-28 20:57:22,615 - pyswarms.single.local_best - INFO - Optimize for 500 iters with {'c1': 0.1, 'c2': 0.3, 'w': 0.9, 'k': 5, 'p': 2}
2021-01-28 20:57:49,331 - pyswarms.single.local_best - INFO - Optimization finished | best cost: 1098.5572228756496, best pos: [1.79055921e+00 7.71790683e-01 1.00435541e+02 3.72853182e-01
 1.21342429e-05 1.08543134e-05 4.22895102e-07]
2021-01-28 20:57:49,371 - pyswarms.single.local_best - INFO - Optimize for 500 iters with {'c1': 0.1, 'c2': 0.3, 'w': 0.9, 'k': 5, 'p': 2}
2021-01-28 20:58:16,299 - pyswarms.single.local_best - INFO - Optimization finished | best cost: 1184.9989573923388, best pos: [1.58071644e+00 7.43783866e-01 1.00350561e+02 4.14738840e-01
 6.31360700e-06 7.51042419e-06 4.99330063e-06]
2021-01-28 20:58:16,340 - pyswarms.single.local_best - INFO - Optimize for 500 iters with {'c1': 0.1, 'c2': 0.3, 'w': 0.9, 'k': 5, 'p': 2}
2021-01-28 20:58:43,818 - pyswarms.single.local_best - INFO - Optimization finished | best cost: 1125.4997543257261, best pos: [1.76511201e+00 7.84944636e-01 9.97446251e+01 3.77105943e-01
 5.33143022e-06 2.05615674e-06 5.20412992e-06]
2021-01-28 20:58:43,858 - pyswarms.single.local_best - INFO - Optimize for 500 iters with {'c1': 0.1, 'c2': 0.3, 'w': 0.9, 'k': 5, 'p': 2}
2021-01-28 20:59:10,653 - pyswarms.single.local_best - INFO - Optimization finished | best cost: 1151.2055300426555, best pos: [1.58138224e+00 6.73230058e-01 1.00431698e+02 4.72337559e-01
 1.66505200e-06 8.49886601e-06 3.07648483e-06]
2021-01-28 20:59:10,693 - pyswarms.single.local_best - INFO - Optimize for 500 iters with {'c1': 0.1, 'c2': 0.3, 'w': 0.9, 'k': 5, 'p': 2}
```
