## Supplementary material for "Assessing the nationwide impact of COVID-19 mitigation policies on the transmission rate of SARS-CoV-2 in Brazil": report.log (part 2 of 5)

```
2021-01-28 20:59:38,178 - pyswarms.single.local_best - INFO - Optimization finished | best cost: 1210.568649641391, best pos: [1.97036119e+00 8.24689878e-01 9.82274015e+01 3.42770621e-01
 7.56585937e-06 7.55300891e-06 3.16866269e-06]
2021-01-28 20:59:38,213 - pyswarms.single.local_best - INFO - Optimize for 500 iters with {'c1': 0.1, 'c2': 0.3, 'w': 0.9, 'k': 5, 'p': 2}
2021-01-28 21:00:05,236 - pyswarms.single.local_best - INFO - Optimization finished | best cost: 1060.6164382508587, best pos: [1.54263828e+00 7.74445562e-01 1.03486991e+02 3.63584689e-01
 3.79033121e-07 1.81335620e-05 4.85684979e-06]
2021-01-28 21:00:05,273 - pyswarms.single.local_best - INFO - Optimize for 500 iters with {'c1': 0.1, 'c2': 0.3, 'w': 0.9, 'k': 5, 'p': 2}
2021-01-28 21:00:31,103 - pyswarms.single.local_best - INFO - Optimization finished | best cost: 1108.087799855354, best pos: [1.41957189e+00 6.50287558e-01 9.88013205e+01 5.01520318e-01
 8.71394179e-06 1.13179088e-05 4.83688096e-06]
2021-01-28 21:00:31,137 - pyswarms.single.local_best - INFO - Optimize for 500 iters with {'c1': 0.1, 'c2': 0.3, 'w': 0.9, 'k': 5, 'p': 2}
2021-01-28 21:00:57,767 - pyswarms.single.local_best - INFO - Optimization finished | best cost: 1093.7451946586032, best pos: [1.85556433e+00 7.97513717e-01 1.00942949e+02 3.60023744e-01
 3.93885997e-06 4.85444172e-06 3.16847472e-06]
2021-01-28 21:00:57,803 - pyswarms.single.local_best - INFO - Optimize for 500 iters with {'c1': 0.1, 'c2': 0.3, 'w': 0.9, 'k': 5, 'p': 2}
2021-01-28 21:01:24,435 - pyswarms.single.local_best - INFO - Optimization finished | best cost: 1160.0342935635665, best pos: [1.36241840e+00 8.88515742e-01 1.23689188e+02 2.20579475e-01
 8.90754073e-06 1.65381720e-05 1.95719713e-05]
2021-01-28 21:01:24,469 - pyswarms.single.local_best - INFO - Optimize for 500 iters with {'c1': 0.1, 'c2': 0.3, 'w': 0.9, 'k': 5, 'p': 2}
2021-01-28 21:01:50,714 - pyswarms.single.local_best - INFO - Optimization finished | best cost: 1102.1106685260718, best pos: [1.70514076e+00 7.21756789e-01 9.99973050e+01 4.31381166e-01
 3.28957817e-06 1.05637712e-05 1.22992117e-06]
2021-01-28 21:01:50,755 - pyswarms.single.local_best - INFO - Optimize for 500 iters with {'c1': 0.1, 'c2': 0.3, 'w': 0.9, 'k': 5, 'p': 2}
2021-01-28 21:02:18,230 - pyswarms.single.local_best - INFO - Optimization finished | best cost: 1152.4230185535332, best pos: [1.69815825e+00 7.53041232e-01 1.02271516e+02 3.85896822e-01
 1.07287592e-05 1.49880928e-06 3.44522670e-06]
2021-01-28 21:02:18,270 - pyswarms.single.local_best - INFO - Optimize for 500 iters with {'c1': 0.1, 'c2': 0.3, 'w': 0.9, 'k': 5, 'p': 2}
2021-01-28 21:02:45,667 - pyswarms.single.local_best - INFO - Optimization finished | best cost: 1067.5332704748828, best pos: [1.23221939e+00 6.13809329e-01 1.01562822e+02 5.36765804e-01
 1.12199805e-05 9.38174343e-06 7.24855377e-06]
2021-01-28 21:02:45,707 - pyswarms.single.local_best - INFO - Optimize for 500 iters with {'c1': 0.1, 'c2': 0.3, 'w': 0.9, 'k': 5, 'p': 2}
2021-01-28 21:03:13,187 - pyswarms.single.local_best - INFO - Optimization finished | best cost: 1153.4972883951646, best pos: [1.31477422e+00 6.44877059e-01 1.01776912e+02 4.96824748e-01
 1.12363089e-05 6.92533807e-06 7.11464151e-06]
2021-01-28 21:03:13,223 - pyswarms.single.local_best - INFO - Optimize for 500 iters with {'c1': 0.1, 'c2': 0.3, 'w': 0.9, 'k': 5, 'p': 2}
2021-01-28 21:03:41,384 - pyswarms.single.local_best - INFO - Optimization finished | best cost: 1086.1706203407675, best pos: [1.24678742e+00 6.01468054e-01 1.04276709e+02 5.39538522e-01
 3.50015850e-06 4.34147307e-06 7.68131041e-06]
2021-01-28 21:03:41,425 - pyswarms.single.local_best - INFO - Optimize for 500 iters with {'c1': 0.1, 'c2': 0.3, 'w': 0.9, 'k': 5, 'p': 2}
2021-01-28 21:04:08,236 - pyswarms.single.local_best - INFO - Optimization finished | best cost: 1161.6247137691703, best pos: [1.53331259e+00 9.87474441e-01 1.23607614e+02 1.65542558e-01
 1.02581456e-05 1.07660575e-05 1.93347223e-05]
2021-01-28 21:04:08,277 - pyswarms.single.local_best - INFO - Optimize for 500 iters with {'c1': 0.1, 'c2': 0.3, 'w': 0.9, 'k': 5, 'p': 2}
2021-01-28 21:04:35,802 - pyswarms.single.local_best - INFO - Optimization finished | best cost: 1156.7485649072953, best pos: [1.97955679e+00 8.96812906e-01 1.02095148e+02 2.82188700e-01
 1.14919589e-05 6.03574472e-06 2.08600693e-06]
2021-01-28 21:04:35,842 - pyswarms.single.local_best - INFO - Optimize for 500 iters with {'c1': 0.1, 'c2': 0.3, 'w': 0.9, 'k': 5, 'p': 2}
2021-01-28 21:05:02,186 - pyswarms.single.local_best - INFO - Optimization finished | best cost: 1142.9201669039799, best pos: [1.37892801e+00 5.87385679e-01 9.86444271e+01 5.85952068e-01
 8.97575192e-06 6.07606533e-06 4.32688302e-06]
2021-01-28 21:05:02,227 - pyswarms.single.local_best - INFO - Optimize for 500 iters with {'c1': 0.1, 'c2': 0.3, 'w': 0.9, 'k': 5, 'p': 2}
2021-01-28 21:05:28,710 - pyswarms.single.local_best - INFO - Optimization finished | best cost: 1108.8600005981518, best pos: [1.98532434e+00 8.78633944e-01 1.00303193e+02 2.95873710e-01
 3.44525157e-06 1.53717600e-05 2.34427881e-06]
2021-01-28 21:05:28,749 - pyswarms.single.local_best - INFO - Optimize for 500 iters with {'c1': 0.1, 'c2': 0.3, 'w': 0.9, 'k': 5, 'p': 2}
2021-01-28 21:05:56,090 - pyswarms.single.local_best - INFO - Optimization finished | best cost: 1085.8004709655834, best pos: [1.85125141e+00 8.60195895e-01 1.00892975e+02 3.12123919e-01
 3.96067529e-06 5.07339714e-06 5.80531169e-06]
2021-01-28 21:05:56,132 - pyswarms.single.local_best - INFO - Optimize for 500 iters with {'c1': 0.1, 'c2': 0.3, 'w': 0.9, 'k': 5, 'p': 2}
2021-01-28 21:06:23,803 - pyswarms.single.local_best - INFO - Optimization finished | best cost: 1115.131416420783, best pos: [1.72438247e+00 7.71207904e-01 9.94783621e+01 3.83880927e-01
 1.40253472e-05 9.18330179e-06 1.39774231e-06]
2021-01-28 21:06:23,843 - pyswarms.single.local_best - INFO - Optimize for 500 iters with {'c1': 0.1, 'c2': 0.3, 'w': 0.9, 'k': 5, 'p': 2}
2021-01-28 21:06:50,693 - pyswarms.single.local_best - INFO - Optimization finished | best cost: 1111.767139444787, best pos: [1.88014229e+00 8.14154935e-01 9.96537944e+01 3.49942638e-01
 3.31626607e-06 7.25788693e-07 5.71748193e-06]
2021-01-28 21:06:50,731 - pyswarms.single.local_best - INFO - Optimize for 500 iters with {'c1': 0.1, 'c2': 0.3, 'w': 0.9, 'k': 5, 'p': 2}
2021-01-28 21:07:18,213 - pyswarms.single.local_best - INFO - Optimization finished | best cost: 1123.2580346387917, best pos: [1.56541307e+00 6.86073598e-01 9.79368546e+01 4.74211331e-01
 1.94776169e-06 6.42431821e-06 6.40206529e-06]
2021-01-28 21:07:18,254 - pyswarms.single.local_best - INFO - Optimize for 500 iters with {'c1': 0.1, 'c2': 0.3, 'w': 0.9, 'k': 5, 'p': 2}
2021-01-28 21:07:45,183 - pyswarms.single.local_best - INFO - Optimization finished | best cost: 1021.432681602431, best pos: [1.66627989e+00 7.07843923e-01 9.92658671e+01 4.39526925e-01
 1.35421023e-05 8.68052976e-07 3.83981116e-06]
2021-01-28 21:07:45,223 - pyswarms.single.local_best - INFO - Optimize for 500 iters with {'c1': 0.1, 'c2': 0.3, 'w': 0.9, 'k': 5, 'p': 2}
2021-01-28 21:08:12,300 - pyswarms.single.local_best - INFO - Optimization finished | best cost: 1067.1530964512667, best pos: [1.77018886e+00 7.98871117e-01 1.01210290e+02 3.55257804e-01
 7.35122665e-06 4.82724398e-06 3.82927213e-06]
2021-01-28 21:08:12,340 - pyswarms.single.local_best - INFO - Optimize for 500 iters with {'c1': 0.1, 'c2': 0.3, 'w': 0.9, 'k': 5, 'p': 2}
2021-01-28 21:08:38,864 - pyswarms.single.local_best - INFO - Optimization finished | best cost: 1072.1330879122465, best pos: [1.47232218e+00 6.48612006e-01 1.01765524e+02 4.99909601e-01
 2.87171287e-06 1.33385440e-05 5.81680018e-07]
2021-01-28 21:08:38,902 - pyswarms.single.local_best - INFO - Optimize for 500 iters with {'c1': 0.1, 'c2': 0.3, 'w': 0.9, 'k': 5, 'p': 2}
2021-01-28 21:09:06,377 - pyswarms.single.local_best - INFO - Optimization finished | best cost: 1049.8265991561157, best pos: [1.53521595e+00 9.01867831e-01 1.25323333e+02 1.60303060e-01
 1.44513806e-05 1.63443846e-05 1.90014992e-05]
2021-01-28 21:09:06,418 - pyswarms.single.local_best - INFO - Optimize for 500 iters with {'c1': 0.1, 'c2': 0.3, 'w': 0.9, 'k': 5, 'p': 2}
2021-01-28 21:09:33,242 - pyswarms.single.local_best - INFO - Optimization finished | best cost: 1086.68445464878, best pos: [1.45984575e+00 9.46978665e-01 1.21949295e+02 1.86752471e-01
 1.49768494e-05 1.79462957e-05 1.94855117e-05]
2021-01-28 21:09:33,281 - pyswarms.single.local_best - INFO - Optimize for 500 iters with {'c1': 0.1, 'c2': 0.3, 'w': 0.9, 'k': 5, 'p': 2}
2021-01-28 21:10:01,387 - pyswarms.single.local_best - INFO - Optimization finished | best cost: 1112.4159557930184, best pos: [1.83723553e+00 9.19244415e-01 1.01847286e+02 2.53839748e-01
 1.12354047e-05 2.79102046e-06 9.94496154e-06]
2021-01-28 21:10:01,426 - pyswarms.single.local_best - INFO - Optimize for 500 iters with {'c1': 0.1, 'c2': 0.3, 'w': 0.9, 'k': 5, 'p': 2}
2021-01-28 21:10:29,142 - pyswarms.single.local_best - INFO - Optimization finished | best cost: 1199.3471615363483, best pos: [1.99839838e+00 9.43094591e-01 9.98469855e+01 2.60880011e-01
 9.79117486e-06 9.95498399e-06 4.55845628e-06]
2021-01-28 21:10:29,189 - pyswarms.single.local_best - INFO - Optimize for 500 iters with {'c1': 0.1, 'c2': 0.3, 'w': 0.9, 'k': 5, 'p': 2}
2021-01-28 21:10:55,792 - pyswarms.single.local_best - INFO - Optimization finished | best cost: 1117.8137378871913, best pos: [1.91450495e+00 1.16618635e+00 1.24762419e+02 7.39495552e-02
 7.81879772e-06 1.88816470e-07 1.87528874e-05]
2021-01-28 21:10:55,834 - pyswarms.single.local_best - INFO - Optimize for 500 iters with {'c1': 0.1, 'c2': 0.3, 'w': 0.9, 'k': 5, 'p': 2}
2021-01-28 21:11:24,154 - pyswarms.single.local_best - INFO - Optimization finished | best cost: 1101.3001038204147, best pos: [1.79315866e+00 7.21455069e-01 9.89758421e+01 4.33807262e-01
 2.59473446e-06 6.00787299e-06 2.54542562e-06]
2021-01-28 21:11:24,193 - pyswarms.single.local_best - INFO - Optimize for 500 iters with {'c1': 0.1, 'c2': 0.3, 'w': 0.9, 'k': 5, 'p': 2}
2021-01-28 21:11:50,704 - pyswarms.single.local_best - INFO - Optimization finished | best cost: 1124.4645915521296, best pos: [1.62457468e+00 9.62998486e-01 1.24764723e+02 1.34389292e-01
 1.77489016e-05 1.60860637e-05 1.93963049e-05]
2021-01-28 21:11:50,748 - pyswarms.single.local_best - INFO - Optimize for 500 iters with {'c1': 0.1, 'c2': 0.3, 'w': 0.9, 'k': 5, 'p': 2}
2021-01-28 21:12:16,202 - pyswarms.single.local_best - INFO - Optimization finished | best cost: 1181.3477946531798, best pos: [1.58241924e+00 1.00140926e+00 1.23472359e+02 1.49891722e-01
 1.86989372e-05 1.54216201e-05 1.81658623e-05]
2021-01-28 21:12:16,241 - pyswarms.single.local_best - INFO - Optimize for 500 iters with {'c1': 0.1, 'c2': 0.3, 'w': 0.9, 'k': 5, 'p': 2}
2021-01-28 21:12:44,034 - pyswarms.single.local_best - INFO - Optimization finished | best cost: 1125.2568309125681, best pos: [1.62841200e+00 7.97937102e-01 1.01157503e+02 3.59074879e-01
 1.20531887e-05 3.23696032e-06 6.15759360e-06]
2021-01-28 21:12:44,071 - pyswarms.single.local_best - INFO - Optimize for 500 iters with {'c1': 0.1, 'c2': 0.3, 'w': 0.9, 'k': 5, 'p': 2}
2021-01-28 21:13:11,378 - pyswarms.single.local_best - INFO - Optimization finished | best cost: 1039.5251136613042, best pos: [1.79168116e+00 7.21051635e-01 1.01377894e+02 4.05901005e-01
 5.12199067e-06 7.97301445e-06 1.09722680e-06]
2021-01-28 21:13:11,419 - pyswarms.single.local_best - INFO - Optimize for 500 iters with {'c1': 0.1, 'c2': 0.3, 'w': 0.9, 'k': 5, 'p': 2}
2021-01-28 21:13:37,717 - pyswarms.single.local_best - INFO - Optimization finished | best cost: 1099.1157191946254, best pos: [1.26265908e+00 5.96866652e-01 1.01196594e+02 5.74947874e-01
 8.23953519e-06 3.84385291e-06 6.65510652e-06]
2021-01-28 21:13:37,757 - pyswarms.single.local_best - INFO - Optimize for 500 iters with {'c1': 0.1, 'c2': 0.3, 'w': 0.9, 'k': 5, 'p': 2}
2021-01-28 21:14:05,387 - pyswarms.single.local_best - INFO - Optimization finished | best cost: 1121.3281806031032, best pos: [1.99731888e+00 8.98325698e-01 1.00640558e+02 2.93786094e-01
 9.88892900e-06 7.75574129e-06 1.96202013e-06]
2021-01-28 21:14:05,428 - pyswarms.single.local_best - INFO - Optimize for 500 iters with {'c1': 0.1, 'c2': 0.3, 'w': 0.9, 'k': 5, 'p': 2}
2021-01-28 21:14:33,375 - pyswarms.single.local_best - INFO - Optimization finished | best cost: 1074.6579422436623, best pos: [1.96698635e+00 7.03808602e-01 9.86075716e+01 4.30773141e-01
 1.69231260e-06 9.55137225e-06 5.95113313e-08]
2021-01-28 21:14:33,416 - pyswarms.single.local_best - INFO - Optimize for 500 iters with {'c1': 0.1, 'c2': 0.3, 'w': 0.9, 'k': 5, 'p': 2}
2021-01-28 21:15:01,092 - pyswarms.single.local_best - INFO - Optimization finished | best cost: 1085.297398041802, best pos: [1.54143014e+00 7.15589899e-01 1.02139241e+02 4.23842712e-01
 8.60826247e-07 9.02268450e-06 5.04381095e-06]
2021-01-28 21:15:01,128 - pyswarms.single.local_best - INFO - Optimize for 500 iters with {'c1': 0.1, 'c2': 0.3, 'w': 0.9, 'k': 5, 'p': 2}
2021-01-28 21:15:27,879 - pyswarms.single.local_best - INFO - Optimization finished | best cost: 1073.2740773958662, best pos: [1.97625463e+00 8.42654806e-01 1.01219613e+02 3.20579141e-01
 3.56420374e-06 1.12229248e-05 1.04875663e-06]
2021-01-28 21:15:27,915 - pyswarms.single.local_best - INFO - Optimize for 500 iters with {'c1': 0.1, 'c2': 0.3, 'w': 0.9, 'k': 5, 'p': 2}
2021-01-28 21:15:55,205 - pyswarms.single.local_best - INFO - Optimization finished | best cost: 1117.2778398065936, best pos: [1.94582523e+00 7.25609933e-01 9.90581620e+01 4.27118368e-01
 1.09539963e-06 7.04624852e-06 6.75749473e-07]
2021-01-28 21:15:55,246 - pyswarms.single.local_best - INFO - Optimize for 500 iters with {'c1': 0.1, 'c2': 0.3, 'w': 0.9, 'k': 5, 'p': 2}
2021-01-28 21:16:22,160 - pyswarms.single.local_best - INFO - Optimization finished | best cost: 1088.4032409113468, best pos: [1.88438925e+00 7.73093512e-01 1.00432063e+02 3.65721486e-01
 6.35730697e-06 2.76869610e-06 3.48463545e-06]
2021-01-28 21:16:22,205 - pyswarms.single.local_best - INFO - Optimize for 500 iters with {'c1': 0.1, 'c2': 0.3, 'w': 0.9, 'k': 5, 'p': 2}
2021-01-28 21:16:47,019 - pyswarms.single.local_best - INFO - Optimization finished | best cost: 468.91147355152316, best pos: [1.14164985e+00 1.63468321e+00 1.37977670e+02 3.48773719e-01
 1.70462571e-05 2.50547601e-05 2.83228558e-05]
2021-01-28 21:16:47,058 - pyswarms.single.local_best - INFO - Optimize for 500 iters with {'c1': 0.1, 'c2': 0.3, 'w': 0.9, 'k': 5, 'p': 2}
2021-01-28 21:17:11,407 - pyswarms.single.local_best - INFO - Optimization finished | best cost: 481.6187078237714, best pos: [1.59045237e+00 1.39522880e+00 1.16663175e+02 2.01520152e-01
 1.13980580e-05 2.64755057e-05 2.77957472e-05]
2021-01-28 21:17:11,442 - pyswarms.single.local_best - INFO - Optimize for 500 iters with {'c1': 0.1, 'c2': 0.3, 'w': 0.9, 'k': 5, 'p': 2}
2021-01-28 21:17:35,878 - pyswarms.single.local_best - INFO - Optimization finished | best cost: 429.0386501510435, best pos: [7.98003080e-01 1.60789022e+00 1.39282178e+02 6.34180811e-01
 1.08679934e-05 2.80108049e-05 2.60293732e-05]
2021-01-28 21:17:35,918 - pyswarms.single.local_best - INFO - Optimize for 500 iters with {'c1': 0.1, 'c2': 0.3, 'w': 0.9, 'k': 5, 'p': 2}
2021-01-28 21:17:59,986 - pyswarms.single.local_best - INFO - Optimization finished | best cost: 457.23617613603784, best pos: [8.68150987e-01 1.50500140e+00 1.38825644e+02 5.61955108e-01
 1.79737557e-05 2.80436338e-05 2.45094368e-05]
2021-01-28 21:18:00,025 - pyswarms.single.local_best - INFO - Optimize for 500 iters with {'c1': 0.1, 'c2': 0.3, 'w': 0.9, 'k': 5, 'p': 2}
2021-01-28 21:18:23,182 - pyswarms.single.local_best - INFO - Optimization finished | best cost: 478.8214182138523, best pos: [1.23819774e+00 1.78223166e+00 1.37643060e+02 2.99192558e-01
 1.92123401e-05 2.70971804e-05 2.66453369e-05]
2021-01-28 21:18:23,223 - pyswarms.single.local_best - INFO - Optimize for 500 iters with {'c1': 0.1, 'c2': 0.3, 'w': 0.9, 'k': 5, 'p': 2}
2021-01-28 21:18:47,896 - pyswarms.single.local_best - INFO - Optimization finished | best cost: 471.0379313677761, best pos: [1.17886119e+00 1.94437205e+00 1.39504685e+02 3.33269024e-01
 2.81986086e-05 1.15350890e-05 2.75840129e-05]
2021-01-28 21:18:47,937 - pyswarms.single.local_best - INFO - Optimize for 500 iters with {'c1': 0.1, 'c2': 0.3, 'w': 0.9, 'k': 5, 'p': 2}
2021-01-28 21:19:12,263 - pyswarms.single.local_best - INFO - Optimization finished | best cost: 447.2310204712236, best pos: [1.26295607e+00 1.96596684e+00 1.39375734e+02 3.26303296e-01
 1.76214252e-05 1.14285748e-05 1.43707360e-05]
2021-01-28 21:19:12,303 - pyswarms.single.local_best - INFO - Optimize for 500 iters with {'c1': 0.1, 'c2': 0.3, 'w': 0.9, 'k': 5, 'p': 2}
2021-01-28 21:19:35,364 - pyswarms.single.local_best - INFO - Optimization finished | best cost: 490.4914732734261, best pos: [1.61720301e+00 7.55586004e-01 1.00524713e+02 6.12796960e-01
 9.17158422e-06 8.10308701e-06 2.72011907e-05]
2021-01-28 21:19:35,401 - pyswarms.single.local_best - INFO - Optimize for 500 iters with {'c1': 0.1, 'c2': 0.3, 'w': 0.9, 'k': 5, 'p': 2}
2021-01-28 21:19:59,499 - pyswarms.single.local_best - INFO - Optimization finished | best cost: 486.3614760170741, best pos: [1.29795670e+00 1.92411355e+00 1.38009045e+02 2.64730589e-01
 2.81622799e-05 1.99552780e-05 2.64911584e-05]
2021-01-28 21:19:59,541 - pyswarms.single.local_best - INFO - Optimize for 500 iters with {'c1': 0.1, 'c2': 0.3, 'w': 0.9, 'k': 5, 'p': 2}
2021-01-28 21:20:23,740 - pyswarms.single.local_best - INFO - Optimization finished | best cost: 447.2188940121705, best pos: [9.59665970e-01 1.99899180e+00 1.39308961e+02 4.65262147e-01
 2.18751105e-05 2.23863416e-05 2.63172534e-05]
2021-01-28 21:20:23,780 - pyswarms.single.local_best - INFO - Optimize for 500 iters with {'c1': 0.1, 'c2': 0.3, 'w': 0.9, 'k': 5, 'p': 2}
2021-01-28 21:20:46,987 - pyswarms.single.local_best - INFO - Optimization finished | best cost: 420.0116912666109, best pos: [9.55235551e-01 1.91041572e+00 1.39001520e+02 4.74634076e-01
 2.41240406e-05 2.23670511e-05 2.72031866e-05]
2021-01-28 21:20:47,027 - pyswarms.single.local_best - INFO - Optimize for 500 iters with {'c1': 0.1, 'c2': 0.3, 'w': 0.9, 'k': 5, 'p': 2}
2021-01-28 21:21:12,167 - pyswarms.single.local_best - INFO - Optimization finished | best cost: 475.1476783879667, best pos: [1.03702361e+00 1.82627238e+00 1.38655650e+02 4.09341545e-01
 2.48127758e-05 1.69179999e-05 2.83356293e-05]
2021-01-28 21:21:12,208 - pyswarms.single.local_best - INFO - Optimize for 500 iters with {'c1': 0.1, 'c2': 0.3, 'w': 0.9, 'k': 5, 'p': 2}
2021-01-28 21:21:36,395 - pyswarms.single.local_best - INFO - Optimization finished | best cost: 484.6935057625615, best pos: [1.37474689e+00 1.94065068e+00 1.39917434e+02 2.56020382e-01
 1.74633953e-05 1.12835411e-05 2.29195538e-05]
2021-01-28 21:21:36,436 - pyswarms.single.local_best - INFO - Optimize for 500 iters with {'c1': 0.1, 'c2': 0.3, 'w': 0.9, 'k': 5, 'p': 2}
2021-01-28 21:21:59,770 - pyswarms.single.local_best - INFO - Optimization finished | best cost: 462.35729070588667, best pos: [1.25789643e+00 1.94716437e+00 1.40620101e+02 2.93365033e-01
 2.77582072e-05 2.38885743e-05 2.76272854e-05]
2021-01-28 21:21:59,811 - pyswarms.single.local_best - INFO - Optimize for 500 iters with {'c1': 0.1, 'c2': 0.3, 'w': 0.9, 'k': 5, 'p': 2}
2021-01-28 21:22:23,577 - pyswarms.single.local_best - INFO - Optimization finished | best cost: 414.0301807991508, best pos: [1.06005063e+00 1.96631383e+00 1.38862573e+02 3.85621492e-01
 2.78430336e-05 2.19504014e-05 2.73109768e-05]
2021-01-28 21:22:23,615 - pyswarms.single.local_best - INFO - Optimize for 500 iters with {'c1': 0.1, 'c2': 0.3, 'w': 0.9, 'k': 5, 'p': 2}
2021-01-28 21:22:46,980 - pyswarms.single.local_best - INFO - Optimization finished | best cost: 490.8509551165789, best pos: [1.14010941e+00 1.65317061e+00 1.38710859e+02 3.76705518e-01
 7.78280653e-06 1.90844343e-05 2.27128465e-05]
2021-01-28 21:22:47,019 - pyswarms.single.local_best - INFO - Optimize for 500 iters with {'c1': 0.1, 'c2': 0.3, 'w': 0.9, 'k': 5, 'p': 2}
2021-01-28 21:23:11,197 - pyswarms.single.local_best - INFO - Optimization finished | best cost: 467.8601270078235, best pos: [1.05461760e+00 1.99249061e+00 1.38389609e+02 4.06206856e-01
 1.90871353e-05 9.60093622e-06 2.82105687e-05]
2021-01-28 21:23:11,237 - pyswarms.single.local_best - INFO - Optimize for 500 iters with {'c1': 0.1, 'c2': 0.3, 'w': 0.9, 'k': 5, 'p': 2}
2021-01-28 21:23:35,814 - pyswarms.single.local_best - INFO - Optimization finished | best cost: 544.4994087239851, best pos: [1.09265320e+00 1.69070140e+00 1.39935741e+02 3.89383665e-01
 2.27786932e-05 2.71508721e-05 2.55306654e-05]
2021-01-28 21:23:35,854 - pyswarms.single.local_best - INFO - Optimize for 500 iters with {'c1': 0.1, 'c2': 0.3, 'w': 0.9, 'k': 5, 'p': 2}
2021-01-28 21:23:59,624 - pyswarms.single.local_best - INFO - Optimization finished | best cost: 466.1510119615434, best pos: [9.11193678e-01 1.93166948e+00 1.39649070e+02 5.14247448e-01
 2.77987673e-05 2.42172651e-05 2.45890091e-05]
2021-01-28 21:23:59,663 - pyswarms.single.local_best - INFO - Optimize for 500 iters with {'c1': 0.1, 'c2': 0.3, 'w': 0.9, 'k': 5, 'p': 2}
2021-01-28 21:24:23,885 - pyswarms.single.local_best - INFO - Optimization finished | best cost: 528.6951438662102, best pos: [1.35069945e+00 1.74786364e+00 1.38142766e+02 2.48983675e-01
 1.17044395e-05 2.73124062e-05 2.75587060e-05]
2021-01-28 21:24:23,925 - pyswarms.single.local_best - INFO - Optimize for 500 iters with {'c1': 0.1, 'c2': 0.3, 'w': 0.9, 'k': 5, 'p': 2}
2021-01-28 21:24:47,658 - pyswarms.single.local_best - INFO - Optimization finished | best cost: 454.84806373869117, best pos: [1.19446848e+00 1.92838427e+00 1.39464829e+02 3.23932585e-01
 1.69719597e-05 2.12678122e-05 2.58790096e-05]
2021-01-28 21:24:47,707 - pyswarms.single.local_best - INFO - Optimize for 500 iters with {'c1': 0.1, 'c2': 0.3, 'w': 0.9, 'k': 5, 'p': 2}
2021-01-28 21:25:10,653 - pyswarms.single.local_best - INFO - Optimization finished | best cost: 481.4657702443068, best pos: [1.24814900e+00 1.94781001e+00 1.38869107e+02 2.93223363e-01
 1.20040395e-05 2.32423952e-05 2.71597567e-05]
2021-01-28 21:25:10,692 - pyswarms.single.local_best - INFO - Optimize for 500 iters with {'c1': 0.1, 'c2': 0.3, 'w': 0.9, 'k': 5, 'p': 2}
2021-01-28 21:25:34,502 - pyswarms.single.local_best - INFO - Optimization finished | best cost: 455.1404990894242, best pos: [1.11330214e+00 1.86086592e+00 1.39434015e+02 3.68957722e-01
 2.17586766e-05 1.91086840e-05 2.84424865e-05]
2021-01-28 21:25:34,544 - pyswarms.single.local_best - INFO - Optimize for 500 iters with {'c1': 0.1, 'c2': 0.3, 'w': 0.9, 'k': 5, 'p': 2}
2021-01-28 21:25:57,949 - pyswarms.single.local_best - INFO - Optimization finished | best cost: 477.7583134598299, best pos: [1.09476558e+00 1.92118524e+00 1.39231348e+02 3.82006438e-01
 2.81903982e-05 1.78149481e-05 2.54341715e-05]
2021-01-28 21:25:57,990 - pyswarms.single.local_best - INFO - Optimize for 500 iters with {'c1': 0.1, 'c2': 0.3, 'w': 0.9, 'k': 5, 'p': 2}
2021-01-28 21:26:22,718 - pyswarms.single.local_best - INFO - Optimization finished | best cost: 521.3704030474595, best pos: [1.08158832e+00 1.97182392e+00 1.40359620e+02 4.01655155e-01
 2.04255234e-05 1.65857356e-05 2.58842154e-05]
2021-01-28 21:26:22,765 - pyswarms.single.local_best - INFO - Optimize for 500 iters with {'c1': 0.1, 'c2': 0.3, 'w': 0.9, 'k': 5, 'p': 2}
2021-01-28 21:26:46,980 - pyswarms.single.local_best - INFO - Optimization finished | best cost: 467.8190482702736, best pos: [1.07239775e+00 1.47655888e+00 1.36024239e+02 3.82926987e-01
 2.34485080e-05 1.15130011e-05 2.83584514e-05]
2021-01-28 21:26:47,028 - pyswarms.single.local_best - INFO - Optimize for 500 iters with {'c1': 0.1, 'c2': 0.3, 'w': 0.9, 'k': 5, 'p': 2}
2021-01-28 21:27:10,241 - pyswarms.single.local_best - INFO - Optimization finished | best cost: 472.91955243048824, best pos: [8.86144398e-01 1.26829968e+00 1.40566223e+02 5.50860768e-01
 1.72481347e-05 2.75883922e-05 2.79612220e-05]
2021-01-28 21:27:10,277 - pyswarms.single.local_best - INFO - Optimize for 500 iters with {'c1': 0.1, 'c2': 0.3, 'w': 0.9, 'k': 5, 'p': 2}
2021-01-28 21:27:33,515 - pyswarms.single.local_best - INFO - Optimization finished | best cost: 509.6094407773787, best pos: [1.69989135e+00 1.08662590e+00 1.02393872e+02 3.43747987e-01
 2.80138408e-05 4.26369409e-06 2.57025013e-05]
2021-01-28 21:27:33,553 - pyswarms.single.local_best - INFO - Optimize for 500 iters with {'c1': 0.1, 'c2': 0.3, 'w': 0.9, 'k': 5, 'p': 2}
2021-01-28 21:27:57,188 - pyswarms.single.local_best - INFO - Optimization finished | best cost: 426.2167546061378, best pos: [1.16351762e+00 1.77393484e+00 1.37803531e+02 3.31938653e-01
 2.60219716e-05 2.54852700e-05 2.62812697e-05]
2021-01-28 21:27:57,226 - pyswarms.single.local_best - INFO - Optimize for 500 iters with {'c1': 0.1, 'c2': 0.3, 'w': 0.9, 'k': 5, 'p': 2}
2021-01-28 21:28:20,525 - pyswarms.single.local_best - INFO - Optimization finished | best cost: 451.1193022954146, best pos: [7.68338236e-01 1.49878745e+00 1.39257202e+02 6.66222048e-01
 2.47785778e-05 2.40824134e-05 2.78233725e-05]
2021-01-28 21:28:20,572 - pyswarms.single.local_best - INFO - Optimize for 500 iters with {'c1': 0.1, 'c2': 0.3, 'w': 0.9, 'k': 5, 'p': 2}
2021-01-28 21:28:43,801 - pyswarms.single.local_best - INFO - Optimization finished | best cost: 453.4608572949848, best pos: [1.16096995e+00 1.93536099e+00 1.38768325e+02 3.38684724e-01
 2.66260333e-05 2.16522719e-05 2.57372600e-05]
2021-01-28 21:28:43,841 - pyswarms.single.local_best - INFO - Optimize for 500 iters with {'c1': 0.1, 'c2': 0.3, 'w': 0.9, 'k': 5, 'p': 2}
2021-01-28 21:29:07,633 - pyswarms.single.local_best - INFO - Optimization finished | best cost: 473.2019686827872, best pos: [1.11027974e+00 1.67606033e+00 1.38242438e+02 3.63157249e-01
 2.20520169e-05 2.78250253e-05 2.61004734e-05]
2021-01-28 21:29:07,668 - pyswarms.single.local_best - INFO - Optimize for 500 iters with {'c1': 0.1, 'c2': 0.3, 'w': 0.9, 'k': 5, 'p': 2}
2021-01-28 21:29:31,673 - pyswarms.single.local_best - INFO - Optimization finished | best cost: 463.73806418927586, best pos: [1.18133817e+00 1.87611135e+00 1.39287121e+02 3.29042974e-01
 2.03804023e-05 2.10233281e-05 2.70540004e-05]
2021-01-28 21:29:31,713 - pyswarms.single.local_best - INFO - Optimize for 500 iters with {'c1': 0.1, 'c2': 0.3, 'w': 0.9, 'k': 5, 'p': 2}
2021-01-28 21:29:55,618 - pyswarms.single.local_best - INFO - Optimization finished | best cost: 456.78058651386516, best pos: [1.00538095e+00 1.93221845e+00 1.38881537e+02 4.37182843e-01
 2.78417909e-05 1.81343105e-05 2.53272569e-05]
2021-01-28 21:29:55,661 - pyswarms.single.local_best - INFO - Optimize for 500 iters with {'c1': 0.1, 'c2': 0.3, 'w': 0.9, 'k': 5, 'p': 2}
2021-01-28 21:30:19,883 - pyswarms.single.local_best - INFO - Optimization finished | best cost: 509.21324562788163, best pos: [1.08219339e+00 1.80052439e+00 1.37397173e+02 3.77209430e-01
 1.96852589e-05 1.67129693e-05 2.83921998e-05]
2021-01-28 21:30:19,923 - pyswarms.single.local_best - INFO - Optimize for 500 iters with {'c1': 0.1, 'c2': 0.3, 'w': 0.9, 'k': 5, 'p': 2}
2021-01-28 21:30:42,556 - pyswarms.single.local_best - INFO - Optimization finished | best cost: 510.4448070481301, best pos: [1.00907290e+00 1.96193723e+00 1.39652826e+02 4.40212740e-01
 2.68929014e-05 1.53404541e-05 2.72940237e-05]
2021-01-28 21:30:42,596 - pyswarms.single.local_best - INFO - Optimize for 500 iters with {'c1': 0.1, 'c2': 0.3, 'w': 0.9, 'k': 5, 'p': 2}
2021-01-28 21:31:07,053 - pyswarms.single.local_best - INFO - Optimization finished | best cost: 408.3395494870397, best pos: [1.12738717e+00 1.97055180e+00 1.38473382e+02 3.53324033e-01
 1.42124578e-05 2.78126017e-05 2.80374197e-05]
2021-01-28 21:31:07,090 - pyswarms.single.local_best - INFO - Optimize for 500 iters with {'c1': 0.1, 'c2': 0.3, 'w': 0.9, 'k': 5, 'p': 2}
2021-01-28 21:31:30,564 - pyswarms.single.local_best - INFO - Optimization finished | best cost: 462.0535287343973, best pos: [1.11455526e+00 1.87127001e+00 1.39782677e+02 3.73294138e-01
 1.98395721e-05 1.47835724e-05 2.59573070e-05]
2021-01-28 21:31:30,603 - pyswarms.single.local_best - INFO - Optimize for 500 iters with {'c1': 0.1, 'c2': 0.3, 'w': 0.9, 'k': 5, 'p': 2}
2021-01-28 21:31:55,427 - pyswarms.single.local_best - INFO - Optimization finished | best cost: 485.6505282131084, best pos: [1.05383105e+00 1.71286180e+00 1.38667156e+02 4.01465510e-01
 2.77210894e-05 1.38308577e-05 2.84650463e-05]
2021-01-28 21:31:55,466 - pyswarms.single.local_best - INFO - Optimize for 500 iters with {'c1': 0.1, 'c2': 0.3, 'w': 0.9, 'k': 5, 'p': 2}
2021-01-28 21:32:18,262 - pyswarms.single.local_best - INFO - Optimization finished | best cost: 487.96850596225147, best pos: [1.32657703e+00 1.99493960e+00 1.40223580e+02 2.71981538e-01
 3.28519152e-06 2.06655609e-05 2.84350489e-05]
2021-01-28 21:32:18,312 - pyswarms.single.local_best - INFO - Optimize for 500 iters with {'c1': 0.1, 'c2': 0.3, 'w': 0.9, 'k': 5, 'p': 2}
2021-01-28 21:32:42,345 - pyswarms.single.local_best - INFO - Optimization finished | best cost: 502.01791971936063, best pos: [1.23385508e+00 1.99851455e+00 1.38728088e+02 2.97882035e-01
 1.26974835e-05 1.21728953e-05 2.81716098e-05]
2021-01-28 21:32:42,386 - pyswarms.single.local_best - INFO - Optimize for 500 iters with {'c1': 0.1, 'c2': 0.3, 'w': 0.9, 'k': 5, 'p': 2}
2021-01-28 21:33:06,796 - pyswarms.single.local_best - INFO - Optimization finished | best cost: 470.0432033040595, best pos: [1.08495688e+00 1.99043637e+00 1.38177868e+02 3.62004615e-01
 2.45991356e-05 2.72751563e-05 2.82270246e-05]
2021-01-28 21:33:06,836 - pyswarms.single.local_best - INFO - Optimize for 500 iters with {'c1': 0.1, 'c2': 0.3, 'w': 0.9, 'k': 5, 'p': 2}
2021-01-28 21:33:31,133 - pyswarms.single.local_best - INFO - Optimization finished | best cost: 512.5698584590166, best pos: [1.20600870e+00 1.90123387e+00 1.38023148e+02 3.09673393e-01
 2.23828209e-05 2.58579017e-05 2.49785074e-05]
2021-01-28 21:33:31,171 - pyswarms.single.local_best - INFO - Optimize for 500 iters with {'c1': 0.1, 'c2': 0.3, 'w': 0.9, 'k': 5, 'p': 2}
2021-01-28 21:33:55,899 - pyswarms.single.local_best - INFO - Optimization finished | best cost: 452.15149536081213, best pos: [8.41353192e-01 1.69425578e+00 1.39730008e+02 5.83123975e-01
 2.84896101e-05 1.93952301e-05 2.55461524e-05]
2021-01-28 21:33:55,938 - pyswarms.single.local_best - INFO - Optimize for 500 iters with {'c1': 0.1, 'c2': 0.3, 'w': 0.9, 'k': 5, 'p': 2}
2021-01-28 21:34:20,110 - pyswarms.single.local_best - INFO - Optimization finished | best cost: 491.45794406653636, best pos: [1.29656255e+00 1.94432007e+00 1.38338117e+02 2.78025276e-01
 1.64841503e-05 1.79636088e-05 2.75304622e-05]
2021-01-28 21:34:20,150 - pyswarms.single.local_best - INFO - Optimize for 500 iters with {'c1': 0.1, 'c2': 0.3, 'w': 0.9, 'k': 5, 'p': 2}
2021-01-28 21:34:42,874 - pyswarms.single.local_best - INFO - Optimization finished | best cost: 489.8206186062966, best pos: [1.92056757e+00 1.20497309e+00 1.02449308e+02 2.64704627e-01
 2.57249667e-05 1.69380352e-05 2.67397030e-05]
2021-01-28 21:34:42,915 - pyswarms.single.local_best - INFO - Optimize for 500 iters with {'c1': 0.1, 'c2': 0.3, 'w': 0.9, 'k': 5, 'p': 2}
2021-01-28 21:35:06,433 - pyswarms.single.local_best - INFO - Optimization finished | best cost: 445.8543932989631, best pos: [9.33143176e-01 1.76605692e+00 1.38709328e+02 4.79857459e-01
 2.52425594e-05 2.38563228e-05 2.68951315e-05]
2021-01-28 21:35:06,468 - pyswarms.single.local_best - INFO - Optimize for 500 iters with {'c1': 0.1, 'c2': 0.3, 'w': 0.9, 'k': 5, 'p': 2}
2021-01-28 21:35:30,510 - pyswarms.single.local_best - INFO - Optimization finished | best cost: 512.7961101161119, best pos: [1.53719412e+00 1.93238935e+00 1.36609730e+02 1.73296235e-01
 2.71460502e-05 2.28022016e-05 2.76814699e-05]
2021-01-28 21:35:30,552 - pyswarms.single.local_best - INFO - Optimize for 500 iters with {'c1': 0.1, 'c2': 0.3, 'w': 0.9, 'k': 5, 'p': 2}
2021-01-28 21:35:55,095 - pyswarms.single.local_best - INFO - Optimization finished | best cost: 485.66846716118846, best pos: [9.90861777e-01 1.74498270e+00 1.39256247e+02 4.50233012e-01
 2.05858400e-05 2.76188701e-05 2.79613724e-05]
2021-01-28 21:35:55,136 - pyswarms.single.local_best - INFO - Optimize for 500 iters with {'c1': 0.1, 'c2': 0.3, 'w': 0.9, 'k': 5, 'p': 2}
2021-01-28 21:36:20,155 - pyswarms.single.local_best - INFO - Optimization finished | best cost: 485.2755195333028, best pos: [1.35369522e+00 1.74689740e+00 1.38507478e+02 2.53228780e-01
 2.75136239e-05 6.98682511e-06 2.78553220e-05]
2021-01-28 21:36:20,196 - pyswarms.single.local_best - INFO - Optimize for 500 iters with {'c1': 0.1, 'c2': 0.3, 'w': 0.9, 'k': 5, 'p': 2}
2021-01-28 21:36:43,527 - pyswarms.single.local_best - INFO - Optimization finished | best cost: 475.9830693971804, best pos: [1.20970770e+00 1.80946993e+00 1.38946979e+02 3.08958263e-01
 2.23315522e-05 2.78625452e-05 2.78670932e-05]
2021-01-28 21:36:43,567 - pyswarms.single.local_best - INFO - Optimize for 500 iters with {'c1': 0.1, 'c2': 0.3, 'w': 0.9, 'k': 5, 'p': 2}
2021-01-28 21:37:07,322 - pyswarms.single.local_best - INFO - Optimization finished | best cost: 477.6804157815219, best pos: [1.22082544e+00 1.90692356e+00 1.37712421e+02 3.03743181e-01
 1.18731359e-05 2.66859657e-05 2.81278607e-05]
2021-01-28 21:37:07,365 - pyswarms.single.local_best - INFO - Optimize for 500 iters with {'c1': 0.1, 'c2': 0.3, 'w': 0.9, 'k': 5, 'p': 2}
2021-01-28 21:37:32,149 - pyswarms.single.local_best - INFO - Optimization finished | best cost: 502.7673419636358, best pos: [1.52936316e+00 1.94727476e+00 1.39066848e+02 1.86400729e-01
 1.49335052e-05 2.23250413e-05 2.41680691e-05]
2021-01-28 21:37:32,189 - pyswarms.single.local_best - INFO - Optimize for 500 iters with {'c1': 0.1, 'c2': 0.3, 'w': 0.9, 'k': 5, 'p': 2}
2021-01-28 21:37:56,687 - pyswarms.single.local_best - INFO - Optimization finished | best cost: 454.3323341705263, best pos: [1.06087183e+00 1.90118260e+00 1.40983075e+02 4.15040825e-01
 1.57907234e-05 1.96526511e-05 2.72621052e-05]
2021-01-28 21:37:56,725 - pyswarms.single.local_best - INFO - Optimize for 500 iters with {'c1': 0.1, 'c2': 0.3, 'w': 0.9, 'k': 5, 'p': 2}
2021-01-28 21:38:20,172 - pyswarms.single.local_best - INFO - Optimization finished | best cost: 486.2410450076886, best pos: [1.24336958e+00 1.90231808e+00 1.39386839e+02 3.03166505e-01
 1.77231444e-05 2.31877240e-05 2.78052399e-05]
2021-01-28 21:38:20,209 - pyswarms.single.local_best - INFO - Optimize for 500 iters with {'c1': 0.1, 'c2': 0.3, 'w': 0.9, 'k': 5, 'p': 2}
2021-01-28 21:38:44,433 - pyswarms.single.local_best - INFO - Optimization finished | best cost: 473.74746222610946, best pos: [1.02132447e+00 1.94609257e+00 1.39681657e+02 4.33413898e-01
 1.76978337e-05 2.35261524e-05 2.70610038e-05]
2021-01-28 21:38:44,473 - pyswarms.single.local_best - INFO - Optimize for 500 iters with {'c1': 0.1, 'c2': 0.3, 'w': 0.9, 'k': 5, 'p': 2}
2021-01-28 21:39:08,516 - pyswarms.single.local_best - INFO - Optimization finished | best cost: 485.4850025863245, best pos: [9.86889771e-01 1.71165160e+00 1.38750265e+02 4.69804731e-01
 2.40945427e-05 1.54048954e-05 2.06133547e-05]
2021-01-28 21:39:08,564 - pyswarms.single.local_best - INFO - Optimize for 500 iters with {'c1': 0.1, 'c2': 0.3, 'w': 0.9, 'k': 5, 'p': 2}
2021-01-28 21:39:33,444 - pyswarms.single.local_best - INFO - Optimization finished | best cost: 478.0674963444339, best pos: [9.93046622e-01 1.92208031e+00 1.39787138e+02 4.46801924e-01
 2.60240002e-05 2.35724958e-05 2.42519143e-05]
2021-01-28 21:39:33,487 - pyswarms.single.local_best - INFO - Optimize for 500 iters with {'c1': 0.1, 'c2': 0.3, 'w': 0.9, 'k': 5, 'p': 2}
2021-01-28 21:39:57,807 - pyswarms.single.local_best - INFO - Optimization finished | best cost: 459.43462606066436, best pos: [9.97092841e-01 1.99252511e+00 1.38788137e+02 4.45832453e-01
 2.26131069e-05 1.35949352e-05 2.82463946e-05]
2021-01-28 21:39:57,847 - pyswarms.single.local_best - INFO - Optimize for 500 iters with {'c1': 0.1, 'c2': 0.3, 'w': 0.9, 'k': 5, 'p': 2}
2021-01-28 21:40:20,770 - pyswarms.single.local_best - INFO - Optimization finished | best cost: 523.6951058873196, best pos: [8.83037238e-01 1.27039215e+00 1.36941265e+02 5.31455397e-01
 1.35943970e-05 2.76886523e-05 2.81513877e-05]
2021-01-28 21:40:20,805 - pyswarms.single.local_best - INFO - Optimize for 500 iters with {'c1': 0.1, 'c2': 0.3, 'w': 0.9, 'k': 5, 'p': 2}
2021-01-28 21:40:44,341 - pyswarms.single.local_best - INFO - Optimization finished | best cost: 464.4397921632288, best pos: [1.12348630e+00 1.96995541e+00 1.38313023e+02 3.53654801e-01
 2.68722307e-05 2.13852333e-05 2.77306281e-05]
2021-01-28 21:40:44,380 - pyswarms.single.local_best - INFO - Optimize for 500 iters with {'c1': 0.1, 'c2': 0.3, 'w': 0.9, 'k': 5, 'p': 2}
2021-01-28 21:41:08,827 - pyswarms.single.local_best - INFO - Optimization finished | best cost: 451.0337160616408, best pos: [1.02928604e+00 1.97672478e+00 1.39557175e+02 4.13777632e-01
 2.12919652e-05 2.38436370e-05 2.65179128e-05]
2021-01-28 21:41:08,864 - pyswarms.single.local_best - INFO - Optimize for 500 iters with {'c1': 0.1, 'c2': 0.3, 'w': 0.9, 'k': 5, 'p': 2}
2021-01-28 21:41:32,977 - pyswarms.single.local_best - INFO - Optimization finished | best cost: 487.3958470688617, best pos: [1.22976602e+00 1.97531744e+00 1.38440050e+02 2.95979180e-01
 8.95577033e-06 2.74303685e-05 2.65245925e-05]
2021-01-28 21:41:33,026 - pyswarms.single.local_best - INFO - Optimize for 500 iters with {'c1': 0.1, 'c2': 0.3, 'w': 0.9, 'k': 5, 'p': 2}
2021-01-28 21:41:57,434 - pyswarms.single.local_best - INFO - Optimization finished | best cost: 516.3451280165212, best pos: [1.99820469e+00 8.88549349e-01 9.85779337e+01 4.95967887e-01
 1.79919954e-05 1.37614961e-05 2.20696654e-05]
2021-01-28 21:41:57,475 - pyswarms.single.local_best - INFO - Optimize for 500 iters with {'c1': 0.1, 'c2': 0.3, 'w': 0.9, 'k': 5, 'p': 2}
2021-01-28 21:42:21,564 - pyswarms.single.local_best - INFO - Optimization finished | best cost: 485.472074730563, best pos: [1.33545259e+00 1.97433182e+00 1.38149517e+02 2.53840846e-01
 9.68372436e-06 1.70334414e-05 2.81968283e-05]
2021-01-28 21:42:21,611 - pyswarms.single.local_best - INFO - Optimize for 500 iters with {'c1': 0.1, 'c2': 0.3, 'w': 0.9, 'k': 5, 'p': 2}
2021-01-28 21:42:45,410 - pyswarms.single.local_best - INFO - Optimization finished | best cost: 478.7317990758314, best pos: [9.85306671e-01 1.96614436e+00 1.39027974e+02 4.52135909e-01
 1.83041021e-05 2.62382663e-05 2.82798493e-05]
2021-01-28 21:42:45,456 - pyswarms.single.local_best - INFO - Optimize for 500 iters with {'c1': 0.1, 'c2': 0.3, 'w': 0.9, 'k': 5, 'p': 2}
2021-01-28 21:43:09,381 - pyswarms.single.local_best - INFO - Optimization finished | best cost: 540.2395074859265, best pos: [1.13947383e+00 1.98257286e+00 1.40231638e+02 3.55277376e-01
 2.56180396e-05 1.36990404e-05 2.52980987e-05]
2021-01-28 21:43:09,420 - pyswarms.single.local_best - INFO - Optimize for 500 iters with {'c1': 0.1, 'c2': 0.3, 'w': 0.9, 'k': 5, 'p': 2}
2021-01-28 21:43:32,671 - pyswarms.single.local_best - INFO - Optimization finished | best cost: 410.87351818157333, best pos: [9.94371323e-01 1.71281908e+00 1.39709497e+02 4.42994369e-01
 2.80674663e-05 1.74449174e-05 2.74468054e-05]
2021-01-28 21:43:32,712 - pyswarms.single.local_best - INFO - Optimize for 500 iters with {'c1': 0.1, 'c2': 0.3, 'w': 0.9, 'k': 5, 'p': 2}
2021-01-28 21:43:56,541 - pyswarms.single.local_best - INFO - Optimization finished | best cost: 511.56856939820966, best pos: [1.27415501e+00 1.95323079e+00 1.41327826e+02 2.99448090e-01
 1.87780839e-05 1.10204463e-05 2.62998493e-05]
2021-01-28 21:43:56,580 - pyswarms.single.local_best - INFO - Optimize for 500 iters with {'c1': 0.1, 'c2': 0.3, 'w': 0.9, 'k': 5, 'p': 2}
2021-01-28 21:44:20,204 - pyswarms.single.local_best - INFO - Optimization finished | best cost: 448.24948520782186, best pos: [1.06119757e+00 1.85611538e+00 1.39729694e+02 3.91016776e-01
 2.61892605e-05 2.52993477e-05 2.72712424e-05]
2021-01-28 21:44:20,242 - pyswarms.single.local_best - INFO - Optimize for 500 iters with {'c1': 0.1, 'c2': 0.3, 'w': 0.9, 'k': 5, 'p': 2}
2021-01-28 21:44:44,768 - pyswarms.single.local_best - INFO - Optimization finished | best cost: 431.08948556668685, best pos: [9.12251171e-01 1.80657548e+00 1.39878157e+02 5.09258602e-01
 2.67286883e-05 2.46791613e-05 2.28954400e-05]
2021-01-28 21:44:44,805 - pyswarms.single.local_best - INFO - Optimize for 500 iters with {'c1': 0.1, 'c2': 0.3, 'w': 0.9, 'k': 5, 'p': 2}
2021-01-28 21:45:08,474 - pyswarms.single.local_best - INFO - Optimization finished | best cost: 524.6808802742387, best pos: [7.92205414e-01 1.52030540e+00 1.40040772e+02 6.50938806e-01
 1.82151181e-05 1.98639984e-05 2.83785475e-05]
2021-01-28 21:45:08,514 - pyswarms.single.local_best - INFO - Optimize for 500 iters with {'c1': 0.1, 'c2': 0.3, 'w': 0.9, 'k': 5, 'p': 2}
2021-01-28 21:45:32,844 - pyswarms.single.local_best - INFO - Optimization finished | best cost: 516.3687911899582, best pos: [1.39910753e+00 1.92463705e+00 1.36784695e+02 2.27429951e-01
 1.48787352e-05 2.67849017e-05 2.65550209e-05]
2021-01-28 21:45:32,884 - pyswarms.single.local_best - INFO - Optimize for 500 iters with {'c1': 0.1, 'c2': 0.3, 'w': 0.9, 'k': 5, 'p': 2}
2021-01-28 21:45:56,648 - pyswarms.single.local_best - INFO - Optimization finished | best cost: 456.7865415036423, best pos: [8.98057663e-01 1.93333778e+00 1.40784637e+02 5.36615883e-01
 2.44995945e-05 1.44034872e-05 2.81651329e-05]
2021-01-28 21:45:56,688 - pyswarms.single.local_best - INFO - Optimize for 500 iters with {'c1': 0.1, 'c2': 0.3, 'w': 0.9, 'k': 5, 'p': 2}
2021-01-28 21:46:21,050 - pyswarms.single.local_best - INFO - Optimization finished | best cost: 475.86598544308913, best pos: [1.02740711e+00 1.79366844e+00 1.37571907e+02 4.08831336e-01
 2.22429209e-05 2.51211813e-05 2.82518476e-05]
2021-01-28 21:46:21,091 - pyswarms.single.local_best - INFO - Optimize for 500 iters with {'c1': 0.1, 'c2': 0.3, 'w': 0.9, 'k': 5, 'p': 2}
2021-01-28 21:46:44,954 - pyswarms.single.local_best - INFO - Optimization finished | best cost: 504.22720672903915, best pos: [1.73143666e+00 8.75430000e-01 1.02092155e+02 4.71083597e-01
 1.33493765e-05 2.04038713e-05 1.93546393e-05]
2021-01-28 21:46:44,994 - pyswarms.single.local_best - INFO - Optimize for 500 iters with {'c1': 0.1, 'c2': 0.3, 'w': 0.9, 'k': 5, 'p': 2}
2021-01-28 21:47:09,657 - pyswarms.single.local_best - INFO - Optimization finished | best cost: 452.4268412880695, best pos: [1.12639989e+00 1.97034884e+00 1.39459047e+02 3.68690421e-01
 1.45297506e-05 2.11667106e-05 2.66836072e-05]
2021-01-28 21:47:09,696 - pyswarms.single.local_best - INFO - Optimize for 500 iters with {'c1': 0.1, 'c2': 0.3, 'w': 0.9, 'k': 5, 'p': 2}
2021-01-28 21:47:34,719 - pyswarms.single.local_best - INFO - Optimization finished | best cost: 488.9514353364445, best pos: [8.26445473e-01 1.85303553e+00 1.39375063e+02 5.97306795e-01
 2.08782020e-05 2.03922803e-05 2.82504370e-05]
2021-01-28 21:47:34,757 - pyswarms.single.local_best - INFO - Optimize for 500 iters with {'c1': 0.1, 'c2': 0.3, 'w': 0.9, 'k': 5, 'p': 2}
2021-01-28 21:47:58,501 - pyswarms.single.local_best - INFO - Optimization finished | best cost: 504.1389170459857, best pos: [1.21856493e+00 1.97801133e+00 1.40503804e+02 3.17794305e-01
 7.99032897e-06 2.17757825e-05 2.63777295e-05]
2021-01-28 21:47:58,541 - pyswarms.single.local_best - INFO - Optimize for 500 iters with {'c1': 0.1, 'c2': 0.3, 'w': 0.9, 'k': 5, 'p': 2}
2021-01-28 21:48:22,608 - pyswarms.single.local_best - INFO - Optimization finished | best cost: 490.9032158967316, best pos: [1.15681065e+00 1.90766750e+00 1.39991138e+02 3.43581194e-01
 1.80370744e-05 2.39783446e-05 2.63921975e-05]
2021-01-28 21:48:22,648 - pyswarms.single.local_best - INFO - Optimize for 500 iters with {'c1': 0.1, 'c2': 0.3, 'w': 0.9, 'k': 5, 'p': 2}
2021-01-28 21:48:47,530 - pyswarms.single.local_best - INFO - Optimization finished | best cost: 486.58112096694833, best pos: [1.03571608e+00 1.95346997e+00 1.38664938e+02 4.27689421e-01
 2.61801657e-05 1.80468284e-05 2.15871818e-05]
2021-01-28 21:48:47,576 - pyswarms.single.local_best - INFO - Optimize for 500 iters with {'c1': 0.1, 'c2': 0.3, 'w': 0.9, 'k': 5, 'p': 2}
2021-01-28 21:49:12,055 - pyswarms.single.local_best - INFO - Optimization finished | best cost: 454.1459372226333, best pos: [9.86594202e-01 1.83790245e+00 1.39697038e+02 4.55717847e-01
 2.36040450e-05 2.02137173e-05 2.81100250e-05]
2021-01-28 21:49:12,094 - pyswarms.single.local_best - INFO - Optimize for 500 iters with {'c1': 0.1, 'c2': 0.3, 'w': 0.9, 'k': 5, 'p': 2}
2021-01-28 21:49:36,522 - pyswarms.single.local_best - INFO - Optimization finished | best cost: 489.257498288449, best pos: [1.35606656e+00 9.34373280e-01 1.03108777e+02 4.34917421e-01
 2.68898648e-05 2.63836596e-05 2.79551836e-05]
2021-01-28 21:49:36,561 - pyswarms.single.local_best - INFO - Optimize for 500 iters with {'c1': 0.1, 'c2': 0.3, 'w': 0.9, 'k': 5, 'p': 2}
2021-01-28 21:49:59,693 - pyswarms.single.local_best - INFO - Optimization finished | best cost: 479.5928882052925, best pos: [1.25651930e+00 1.83274566e+00 1.38413891e+02 3.00131217e-01
 2.25243118e-05 5.39693708e-06 2.82161963e-05]
2021-01-28 21:49:59,732 - pyswarms.single.local_best - INFO - Optimize for 500 iters with {'c1': 0.1, 'c2': 0.3, 'w': 0.9, 'k': 5, 'p': 2}
2021-01-28 21:50:23,054 - pyswarms.single.local_best - INFO - Optimization finished | best cost: 450.6808629359471, best pos: [1.18743278e+00 1.76247889e+00 1.38727691e+02 3.19515513e-01
 2.53736344e-05 1.61002678e-05 2.84745148e-05]
2021-01-28 21:50:23,089 - pyswarms.single.local_best - INFO - Optimize for 500 iters with {'c1': 0.1, 'c2': 0.3, 'w': 0.9, 'k': 5, 'p': 2}
2021-01-28 21:50:46,289 - pyswarms.single.local_best - INFO - Optimization finished | best cost: 472.8700586514539, best pos: [9.97968502e-01 1.82588563e+00 1.39340331e+02 4.43610644e-01
 2.63917895e-05 2.75761178e-05 2.72671914e-05]
2021-01-28 21:50:46,329 - pyswarms.single.local_best - INFO - Optimize for 500 iters with {'c1': 0.1, 'c2': 0.3, 'w': 0.9, 'k': 5, 'p': 2}
2021-01-28 21:51:11,365 - pyswarms.single.local_best - INFO - Optimization finished | best cost: 490.86831661053594, best pos: [1.16839502e+00 1.64082869e+00 1.37656014e+02 3.38311185e-01
 2.65722537e-05 1.45205548e-05 2.66846698e-05]
2021-01-28 21:51:11,400 - pyswarms.single.local_best - INFO - Optimize for 500 iters with {'c1': 0.1, 'c2': 0.3, 'w': 0.9, 'k': 5, 'p': 2}
2021-01-28 21:51:35,359 - pyswarms.single.local_best - INFO - Optimization finished | best cost: 564.4664468036262, best pos: [1.54791987e+00 1.75486698e+00 1.38933486e+02 1.87491563e-01
 2.13730680e-05 1.73462144e-05 2.44463821e-05]
2021-01-28 21:51:35,402 - pyswarms.single.local_best - INFO - Optimize for 500 iters with {'c1': 0.1, 'c2': 0.3, 'w': 0.9, 'k': 5, 'p': 2}
2021-01-28 21:51:59,289 - pyswarms.single.local_best - INFO - Optimization finished | best cost: 504.24908002950696, best pos: [1.48767277e+00 1.87625954e+00 1.38815967e+02 1.98306705e-01
 2.44745562e-05 2.25423468e-05 2.50725552e-05]
2021-01-28 21:51:59,329 - pyswarms.single.local_best - INFO - Optimize for 500 iters with {'c1': 0.1, 'c2': 0.3, 'w': 0.9, 'k': 5, 'p': 2}
2021-01-28 21:52:23,380 - pyswarms.single.local_best - INFO - Optimization finished | best cost: 527.004002241643, best pos: [1.97262159e+00 8.94362356e-01 9.94190269e+01 4.73476978e-01
 1.39415415e-05 2.13422413e-05 2.18411812e-05]
2021-01-28 21:52:23,418 - pyswarms.single.local_best - INFO - Optimize for 500 iters with {'c1': 0.1, 'c2': 0.3, 'w': 0.9, 'k': 5, 'p': 2}
2021-01-28 21:52:47,643 - pyswarms.single.local_best - INFO - Optimization finished | best cost: 524.909241979394, best pos: [1.26796376e+00 1.85209247e+00 1.40611623e+02 2.86161953e-01
 2.54850245e-05 2.08455790e-05 2.71415487e-05]
2021-01-28 21:52:47,685 - pyswarms.single.local_best - INFO - Optimize for 500 iters with {'c1': 0.1, 'c2': 0.3, 'w': 0.9, 'k': 5, 'p': 2}
2021-01-28 21:53:11,724 - pyswarms.single.local_best - INFO - Optimization finished | best cost: 489.2597575168113, best pos: [1.65822309e+00 1.95864326e+00 1.40175035e+02 1.45995154e-01
 1.43812101e-05 2.77457705e-05 2.79318323e-05]
2021-01-28 21:53:11,768 - pyswarms.single.local_best - INFO - Optimize for 500 iters with {'c1': 0.1, 'c2': 0.3, 'w': 0.9, 'k': 5, 'p': 2}
2021-01-28 21:53:35,139 - pyswarms.single.local_best - INFO - Optimization finished | best cost: 504.15867351986725, best pos: [1.34109158e+00 1.93695526e+00 1.37959091e+02 2.46373434e-01
 2.00915644e-05 1.99955579e-05 2.66117397e-05]
2021-01-28 21:53:35,183 - pyswarms.single.local_best - INFO - Optimize for 500 iters with {'c1': 0.1, 'c2': 0.3, 'w': 0.9, 'k': 5, 'p': 2}
2021-01-28 21:53:58,521 - pyswarms.single.local_best - INFO - Optimization finished | best cost: 586.6202721121089, best pos: [1.84252858e+00 1.02177251e+00 1.00830836e+02 3.83951536e-01
 1.95293197e-05 8.18384538e-07 2.81743497e-05]
2021-01-28 21:53:58,562 - pyswarms.single.local_best - INFO - Optimize for 500 iters with {'c1': 0.1, 'c2': 0.3, 'w': 0.9, 'k': 5, 'p': 2}
2021-01-28 21:54:22,244 - pyswarms.single.local_best - INFO - Optimization finished | best cost: 537.9254123862463, best pos: [8.24112925e-01 1.47699346e+00 1.41153256e+02 6.18190078e-01
 2.80234530e-05 2.47768818e-05 2.46739653e-05]
2021-01-28 21:54:22,284 - pyswarms.single.local_best - INFO - Optimize for 500 iters with {'c1': 0.1, 'c2': 0.3, 'w': 0.9, 'k': 5, 'p': 2}
2021-01-28 21:54:44,999 - pyswarms.single.local_best - INFO - Optimization finished | best cost: 454.1977003135876, best pos: [1.17280138e+00 1.98530781e+00 1.38078746e+02 3.30716624e-01
 2.04776306e-05 2.31035987e-05 2.65143002e-05]
2021-01-28 21:54:45,041 - pyswarms.single.local_best - INFO - Optimize for 500 iters with {'c1': 0.1, 'c2': 0.3, 'w': 0.9, 'k': 5, 'p': 2}
2021-01-28 21:55:09,204 - pyswarms.single.local_best - INFO - Optimization finished | best cost: 503.9490570864856, best pos: [1.35915993e+00 1.76826347e+00 1.37960681e+02 2.50833698e-01
 1.53051050e-05 1.17766904e-05 2.81801939e-05]
2021-01-28 21:55:09,246 - pyswarms.single.local_best - INFO - Optimize for 500 iters with {'c1': 0.1, 'c2': 0.3, 'w': 0.9, 'k': 5, 'p': 2}
2021-01-28 21:55:32,730 - pyswarms.single.local_best - INFO - Optimization finished | best cost: 534.0228299558369, best pos: [1.39690936e+00 1.59270826e+00 1.37958266e+02 2.47568243e-01
 1.67644414e-05 2.06667190e-05 2.48076348e-05]
2021-01-28 21:55:32,771 - pyswarms.single.local_best - INFO - Optimize for 500 iters with {'c1': 0.1, 'c2': 0.3, 'w': 0.9, 'k': 5, 'p': 2}
2021-01-28 21:55:56,948 - pyswarms.single.local_best - INFO - Optimization finished | best cost: 489.54013428972513, best pos: [1.25814214e+00 1.81513885e+00 1.37425293e+02 2.83594239e-01
 2.41545178e-05 1.87579844e-05 2.80885014e-05]
2021-01-28 21:55:56,989 - pyswarms.single.local_best - INFO - Optimize for 500 iters with {'c1': 0.1, 'c2': 0.3, 'w': 0.9, 'k': 5, 'p': 2}
2021-01-28 21:56:20,450 - pyswarms.single.local_best - INFO - Optimization finished | best cost: 513.4704125175022, best pos: [1.23846544e+00 1.94508540e+00 1.39226034e+02 2.96827709e-01
 2.11703432e-05 2.05288588e-05 2.41968163e-05]
2021-01-28 21:56:20,496 - pyswarms.single.local_best - INFO - Optimize for 500 iters with {'c1': 0.1, 'c2': 0.3, 'w': 0.9, 'k': 5, 'p': 2}
2021-01-28 21:56:48,986 - pyswarms.single.local_best - INFO - Optimization finished | best cost: 2235.788563536904, best pos: [1.41558445e+00 6.90942489e-01 9.85448904e+01 5.25976966e-01
 7.59986153e-07 7.95949143e-07 1.21933992e-06]
2021-01-28 21:56:49,023 - pyswarms.single.local_best - INFO - Optimize for 500 iters with {'c1': 0.1, 'c2': 0.3, 'w': 0.9, 'k': 5, 'p': 2}
2021-01-28 21:57:17,676 - pyswarms.single.local_best - INFO - Optimization finished | best cost: 2173.0646259327773, best pos: [1.91877888e+00 1.09072142e+00 1.00307818e+02 2.27957179e-01
 3.40240665e-07 1.54573960e-06 2.26854348e-06]
2021-01-28 21:57:17,717 - pyswarms.single.local_best - INFO - Optimize for 500 iters with {'c1': 0.1, 'c2': 0.3, 'w': 0.9, 'k': 5, 'p': 2}
2021-01-28 21:57:46,312 - pyswarms.single.local_best - INFO - Optimization finished | best cost: 2196.9460654334084, best pos: [1.80463535e+00 8.76634236e-01 9.68107576e+01 3.58775477e-01
 1.34463211e-07 1.09506471e-07 1.66672743e-06]
2021-01-28 21:57:46,352 - pyswarms.single.local_best - INFO - Optimize for 500 iters with {'c1': 0.1, 'c2': 0.3, 'w': 0.9, 'k': 5, 'p': 2}
2021-01-28 21:58:15,284 - pyswarms.single.local_best - INFO - Optimization finished | best cost: 2109.017598705886, best pos: [1.39040266e+00 6.87192196e-01 9.84163599e+01 5.29678612e-01
 8.98928110e-07 8.49912966e-07 1.33536147e-06]
2021-01-28 21:58:15,322 - pyswarms.single.local_best - INFO - Optimize for 500 iters with {'c1': 0.1, 'c2': 0.3, 'w': 0.9, 'k': 5, 'p': 2}
2021-01-28 21:58:45,924 - pyswarms.single.local_best - INFO - Optimization finished | best cost: 2229.9550470281674, best pos: [1.42557654e+00 8.35205715e-01 1.02599028e+02 3.87320024e-01
 1.02624402e-06 1.35136231e-06 2.22575906e-06]
2021-01-28 21:58:45,964 - pyswarms.single.local_best - INFO - Optimize for 500 iters with {'c1': 0.1, 'c2': 0.3, 'w': 0.9, 'k': 5, 'p': 2}
2021-01-28 21:59:14,170 - pyswarms.single.local_best - INFO - Optimization finished | best cost: 2184.4406906819686, best pos: [1.36375570e+00 6.90150026e-01 9.80490582e+01 5.33467482e-01
 1.04961678e-06 5.07565248e-07 1.66686321e-06]
2021-01-28 21:59:14,211 - pyswarms.single.local_best - INFO - Optimize for 500 iters with {'c1': 0.1, 'c2': 0.3, 'w': 0.9, 'k': 5, 'p': 2}
2021-01-28 21:59:43,733 - pyswarms.single.local_best - INFO - Optimization finished | best cost: 2142.781486948933, best pos: [1.86472108e+00 9.10811628e-01 9.63959914e+01 3.40624845e-01
 9.28546658e-07 1.42227420e-06 9.47566812e-07]
2021-01-28 21:59:43,770 - pyswarms.single.local_best - INFO - Optimize for 500 iters with {'c1': 0.1, 'c2': 0.3, 'w': 0.9, 'k': 5, 'p': 2}
2021-01-28 22:00:13,449 - pyswarms.single.local_best - INFO - Optimization finished | best cost: 2146.3915702471377, best pos: [1.20413335e+00 6.44238166e-01 9.78962779e+01 5.90481785e-01
 2.91079324e-07 2.21434195e-06 2.10679239e-06]
2021-01-28 22:00:13,492 - pyswarms.single.local_best - INFO - Optimize for 500 iters with {'c1': 0.1, 'c2': 0.3, 'w': 0.9, 'k': 5, 'p': 2}
2021-01-28 22:00:42,228 - pyswarms.single.local_best - INFO - Optimization finished | best cost: 2237.380902736916, best pos: [1.73841182e+00 8.51456838e-01 9.63209395e+01 3.84405644e-01
 1.04475158e-06 1.03534926e-06 1.15339459e-06]
2021-01-28 22:00:42,264 - pyswarms.single.local_best - INFO - Optimize for 500 iters with {'c1': 0.1, 'c2': 0.3, 'w': 0.9, 'k': 5, 'p': 2}
2021-01-28 22:01:10,148 - pyswarms.single.local_best - INFO - Optimization finished | best cost: 2178.636576501058, best pos: [1.90498235e+00 9.36023992e-01 9.84922728e+01 3.10316208e-01
 8.97410859e-07 1.19456137e-06 1.00884504e-06]
2021-01-28 22:01:10,188 - pyswarms.single.local_best - INFO - Optimize for 500 iters with {'c1': 0.1, 'c2': 0.3, 'w': 0.9, 'k': 5, 'p': 2}
2021-01-28 22:01:40,004 - pyswarms.single.local_best - INFO - Optimization finished | best cost: 2107.7051444898243, best pos: [1.67679090e+00 8.45458161e-01 9.68983410e+01 3.86087995e-01
 8.93735821e-07 1.45365359e-06 1.29142581e-06]
2021-01-28 22:01:40,041 - pyswarms.single.local_best - INFO - Optimize for 500 iters with {'c1': 0.1, 'c2': 0.3, 'w': 0.9, 'k': 5, 'p': 2}
2021-01-28 22:02:08,864 - pyswarms.single.local_best - INFO - Optimization finished | best cost: 2149.1864127356503, best pos: [1.63673533e+00 7.81083275e-01 9.43659099e+01 4.47048018e-01
 2.07513318e-06 6.58708177e-07 1.23553579e-06]
2021-01-28 22:02:08,908 - pyswarms.single.local_best - INFO - Optimize for 500 iters with {'c1': 0.1, 'c2': 0.3, 'w': 0.9, 'k': 5, 'p': 2}
2021-01-28 22:02:39,955 - pyswarms.single.local_best - INFO - Optimization finished | best cost: 2148.346727219014, best pos: [1.23621341e+00 6.60193213e-01 9.99104263e+01 5.74942505e-01
 1.92154054e-06 1.25589747e-06 1.06775488e-06]
2021-01-28 22:02:39,994 - pyswarms.single.local_best - INFO - Optimize for 500 iters with {'c1': 0.1, 'c2': 0.3, 'w': 0.9, 'k': 5, 'p': 2}
2021-01-28 22:03:09,194 - pyswarms.single.local_best - INFO - Optimization finished | best cost: 2133.7156615254653, best pos: [1.77461408e+00 8.63497838e-01 9.48528709e+01 3.78558718e-01
 1.18376733e-06 5.36148478e-07 1.47747322e-06]
2021-01-28 22:03:09,234 - pyswarms.single.local_best - INFO - Optimize for 500 iters with {'c1': 0.1, 'c2': 0.3, 'w': 0.9, 'k': 5, 'p': 2}
2021-01-28 22:03:36,770 - pyswarms.single.local_best - INFO - Optimization finished | best cost: 2154.4422323940935, best pos: [1.53857391e+00 7.33469964e-01 9.68280116e+01 4.82381000e-01
 1.76337153e-06 1.12019863e-06 7.95827749e-07]
2021-01-28 22:03:36,812 - pyswarms.single.local_best - INFO - Optimize for 500 iters with {'c1': 0.1, 'c2': 0.3, 'w': 0.9, 'k': 5, 'p': 2}
2021-01-28 22:04:05,521 - pyswarms.single.local_best - INFO - Optimization finished | best cost: 2080.881701627247, best pos: [1.70233857e+00 9.00959292e-01 9.85736117e+01 3.38249485e-01
 1.01828503e-06 1.99553750e-06 1.43827264e-06]
2021-01-28 22:04:05,562 - pyswarms.single.local_best - INFO - Optimize for 500 iters with {'c1': 0.1, 'c2': 0.3, 'w': 0.9, 'k': 5, 'p': 2}
2021-01-28 22:04:34,311 - pyswarms.single.local_best - INFO - Optimization finished | best cost: 2087.29705916719, best pos: [1.98178507e+00 1.10530395e+00 9.66866020e+01 2.36171677e-01
 2.00755328e-06 1.06104730e-06 1.87575255e-06]
2021-01-28 22:04:34,350 - pyswarms.single.local_best - INFO - Optimize for 500 iters with {'c1': 0.1, 'c2': 0.3, 'w': 0.9, 'k': 5, 'p': 2}
2021-01-28 22:05:03,688 - pyswarms.single.local_best - INFO - Optimization finished | best cost: 2295.742636518448, best pos: [1.64982343e+00 8.64904369e-01 9.86435649e+01 3.70274015e-01
 4.90541910e-07 1.32411633e-06 1.51027624e-06]
2021-01-28 22:05:03,739 - pyswarms.single.local_best - INFO - Optimize for 500 iters with {'c1': 0.1, 'c2': 0.3, 'w': 0.9, 'k': 5, 'p': 2}
2021-01-28 22:05:32,780 - pyswarms.single.local_best - INFO - Optimization finished | best cost: 2204.8969704115398, best pos: [1.50858837e+00 7.66578647e-01 9.62632061e+01 4.56428650e-01
 1.75964577e-06 1.11923642e-06 1.47051050e-06]
2021-01-28 22:05:32,816 - pyswarms.single.local_best - INFO - Optimize for 500 iters with {'c1': 0.1, 'c2': 0.3, 'w': 0.9, 'k': 5, 'p': 2}
2021-01-28 22:06:02,664 - pyswarms.single.local_best - INFO - Optimization finished | best cost: 1977.2497434632796, best pos: [1.22986229e+00 6.08054601e-01 9.71740102e+01 6.47414991e-01
 1.11768186e-06 2.26765457e-06 5.65396771e-07]
2021-01-28 22:06:02,705 - pyswarms.single.local_best - INFO - Optimize for 500 iters with {'c1': 0.1, 'c2': 0.3, 'w': 0.9, 'k': 5, 'p': 2}
2021-01-28 22:06:33,437 - pyswarms.single.local_best - INFO - Optimization finished | best cost: 2212.1640233180633, best pos: [1.67866331e+00 7.89221109e-01 9.50064764e+01 4.31866314e-01
 4.83352709e-07 1.84111222e-06 1.07887604e-06]
2021-01-28 22:06:33,479 - pyswarms.single.local_best - INFO - Optimize for 500 iters with {'c1': 0.1, 'c2': 0.3, 'w': 0.9, 'k': 5, 'p': 2}
2021-01-28 22:07:03,282 - pyswarms.single.local_best - INFO - Optimization finished | best cost: 2192.803317155278, best pos: [1.62658826e+00 8.41418914e-01 9.72370811e+01 3.85297164e-01
 3.49675673e-07 1.64609964e-06 1.74896748e-06]
2021-01-28 22:07:03,323 - pyswarms.single.local_best - INFO - Optimize for 500 iters with {'c1': 0.1, 'c2': 0.3, 'w': 0.9, 'k': 5, 'p': 2}
2021-01-28 22:07:32,822 - pyswarms.single.local_best - INFO - Optimization finished | best cost: 2095.3390397501494, best pos: [1.39793934e+00 7.70093117e-01 9.70573310e+01 4.61962236e-01
 1.74922985e-06 1.24461613e-06 2.03087645e-06]
2021-01-28 22:07:32,859 - pyswarms.single.local_best - INFO - Optimize for 500 iters with {'c1': 0.1, 'c2': 0.3, 'w': 0.9, 'k': 5, 'p': 2}
2021-01-28 22:08:02,054 - pyswarms.single.local_best - INFO - Optimization finished | best cost: 2260.5576069814683, best pos: [1.33887708e+00 6.95343877e-01 9.73815705e+01 5.28847376e-01
 1.13307095e-06 1.04838735e-06 1.89201403e-06]
2021-01-28 22:08:02,098 - pyswarms.single.local_best - INFO - Optimize for 500 iters with {'c1': 0.1, 'c2': 0.3, 'w': 0.9, 'k': 5, 'p': 2}
2021-01-28 22:08:30,539 - pyswarms.single.local_best - INFO - Optimization finished | best cost: 2237.459649090955, best pos: [1.58942599e+00 8.84014552e-01 9.80799013e+01 3.56705787e-01
 1.94244543e-06 1.36932307e-06 2.04251914e-06]
2021-01-28 22:08:30,582 - pyswarms.single.local_best - INFO - Optimize for 500 iters with {'c1': 0.1, 'c2': 0.3, 'w': 0.9, 'k': 5, 'p': 2}
2021-01-28 22:08:59,169 - pyswarms.single.local_best - INFO - Optimization finished | best cost: 2158.083825852877, best pos: [1.87438977e+00 1.09307796e+00 9.86828691e+01 2.38787118e-01
 1.40552089e-06 1.11220852e-06 2.34810912e-06]
2021-01-28 22:08:59,211 - pyswarms.single.local_best - INFO - Optimize for 500 iters with {'c1': 0.1, 'c2': 0.3, 'w': 0.9, 'k': 5, 'p': 2}
2021-01-28 22:09:27,792 - pyswarms.single.local_best - INFO - Optimization finished | best cost: 2161.9059801126127, best pos: [1.77316115e+00 8.22278482e-01 9.53254008e+01 4.09286366e-01
 4.92827963e-07 1.41764852e-06 8.47370004e-07]
2021-01-28 22:09:27,834 - pyswarms.single.local_best - INFO - Optimize for 500 iters with {'c1': 0.1, 'c2': 0.3, 'w': 0.9, 'k': 5, 'p': 2}
2021-01-28 22:09:57,547 - pyswarms.single.local_best - INFO - Optimization finished | best cost: 2059.913426863203, best pos: [1.68562025e+00 8.47238369e-01 9.67116747e+01 3.82683477e-01
 1.20116524e-06 1.66783639e-06 1.22925968e-06]
2021-01-28 22:09:57,587 - pyswarms.single.local_best - INFO - Optimize for 500 iters with {'c1': 0.1, 'c2': 0.3, 'w': 0.9, 'k': 5, 'p': 2}
2021-01-28 22:10:26,318 - pyswarms.single.local_best - INFO - Optimization finished | best cost: 2083.294040100489, best pos: [1.67204893e+00 8.60932814e-01 9.59147644e+01 3.78069071e-01
 2.30610327e-07 9.17789736e-07 2.04411716e-06]
2021-01-28 22:10:26,353 - pyswarms.single.local_best - INFO - Optimize for 500 iters with {'c1': 0.1, 'c2': 0.3, 'w': 0.9, 'k': 5, 'p': 2}
2021-01-28 22:10:53,744 - pyswarms.single.local_best - INFO - Optimization finished | best cost: 2231.6305978088135, best pos: [1.28091047e+00 6.33421313e-01 9.70113002e+01 6.05990113e-01
 8.33437069e-07 1.56907955e-07 2.04216827e-06]
2021-01-28 22:10:53,784 - pyswarms.single.local_best - INFO - Optimize for 500 iters with {'c1': 0.1, 'c2': 0.3, 'w': 0.9, 'k': 5, 'p': 2}
2021-01-28 22:11:24,088 - pyswarms.single.local_best - INFO - Optimization finished | best cost: 2131.2870695236434, best pos: [1.92608754e+00 9.02393939e-01 9.31781758e+01 3.46261032e-01
 9.91137071e-07 1.86812065e-06 1.26288189e-06]
2021-01-28 22:11:24,127 - pyswarms.single.local_best - INFO - Optimize for 500 iters with {'c1': 0.1, 'c2': 0.3, 'w': 0.9, 'k': 5, 'p': 2}
2021-01-28 22:11:53,102 - pyswarms.single.local_best - INFO - Optimization finished | best cost: 2111.835400017369, best pos: [1.73595060e+00 8.99594031e-01 9.70315576e+01 3.43705564e-01
 1.13535058e-06 6.24887861e-07 1.82654236e-06]
2021-01-28 22:11:53,141 - pyswarms.single.local_best - INFO - Optimize for 500 iters with {'c1': 0.1, 'c2': 0.3, 'w': 0.9, 'k': 5, 'p': 2}
2021-01-28 22:12:21,227 - pyswarms.single.local_best - INFO - Optimization finished | best cost: 2254.345181280753, best pos: [1.61164792e+00 8.72322999e-01 9.83721396e+01 3.66265045e-01
 8.54599799e-08 2.35491045e-06 1.65367774e-06]
2021-01-28 22:12:21,268 - pyswarms.single.local_best - INFO - Optimize for 500 iters with {'c1': 0.1, 'c2': 0.3, 'w': 0.9, 'k': 5, 'p': 2}
2021-01-28 22:12:50,891 - pyswarms.single.local_best - INFO - Optimization finished | best cost: 2137.9605598162134, best pos: [1.69662723e+00 8.58734240e-01 9.57130255e+01 3.73465153e-01
 1.27087994e-06 1.41124734e-06 1.67984869e-06]
2021-01-28 22:12:50,932 - pyswarms.single.local_best - INFO - Optimize for 500 iters with {'c1': 0.1, 'c2': 0.3, 'w': 0.9, 'k': 5, 'p': 2}
2021-01-28 22:13:18,656 - pyswarms.single.local_best - INFO - Optimization finished | best cost: 2120.8645093235336, best pos: [1.43227319e+00 7.33653046e-01 9.78484517e+01 4.82047170e-01
 1.03124835e-06 1.77952611e-06 1.30172762e-06]
2021-01-28 22:13:18,706 - pyswarms.single.local_best - INFO - Optimize for 500 iters with {'c1': 0.1, 'c2': 0.3, 'w': 0.9, 'k': 5, 'p': 2}
2021-01-28 22:13:46,474 - pyswarms.single.local_best - INFO - Optimization finished | best cost: 2160.0506451760457, best pos: [1.64933974e+00 8.11859602e-01 9.57702447e+01 4.12886746e-01
 1.26949413e-06 1.61223658e-06 1.20180154e-06]
2021-01-28 22:13:46,513 - pyswarms.single.local_best - INFO - Optimize for 500 iters with {'c1': 0.1, 'c2': 0.3, 'w': 0.9, 'k': 5, 'p': 2}
2021-01-28 22:14:14,876 - pyswarms.single.local_best - INFO - Optimization finished | best cost: 2152.148268821263, best pos: [1.43909229e+00 8.19406142e-01 1.00051365e+02 4.06795125e-01
 1.76058345e-06 9.50532228e-07 2.11510006e-06]
2021-01-28 22:14:14,918 - pyswarms.single.local_best - INFO - Optimize for 500 iters with {'c1': 0.1, 'c2': 0.3, 'w': 0.9, 'k': 5, 'p': 2}
2021-01-28 22:14:43,471 - pyswarms.single.local_best - INFO - Optimization finished | best cost: 2230.5210952281495, best pos: [1.56305181e+00 6.59729809e-01 9.40599128e+01 5.69924776e-01
 1.52135450e-07 1.38589054e-06 7.21886709e-07]
2021-01-28 22:14:43,511 - pyswarms.single.local_best - INFO - Optimize for 500 iters with {'c1': 0.1, 'c2': 0.3, 'w': 0.9, 'k': 5, 'p': 2}
2021-01-28 22:15:11,968 - pyswarms.single.local_best - INFO - Optimization finished | best cost: 2131.12324831559, best pos: [1.29133884e+00 6.27080335e-01 9.89464473e+01 5.98795813e-01
 1.50454357e-06 2.84851248e-07 1.32034031e-06]
2021-01-28 22:15:12,010 - pyswarms.single.local_best - INFO - Optimize for 500 iters with {'c1': 0.1, 'c2': 0.3, 'w': 0.9, 'k': 5, 'p': 2}
2021-01-28 22:15:41,408 - pyswarms.single.local_best - INFO - Optimization finished | best cost: 2260.0923059201705, best pos: [1.82654074e+00 1.03516555e+00 9.95026410e+01 2.60420759e-01
 8.60603885e-07 8.50825200e-07 2.33070975e-06]
2021-01-28 22:15:41,445 - pyswarms.single.local_best - INFO - Optimize for 500 iters with {'c1': 0.1, 'c2': 0.3, 'w': 0.9, 'k': 5, 'p': 2}
2021-01-28 22:16:09,152 - pyswarms.single.local_best - INFO - Optimization finished | best cost: 2170.548752977489, best pos: [1.62386486e+00 9.25669616e-01 1.00501274e+02 3.25554630e-01
 1.08481946e-06 1.92583776e-06 1.85153268e-06]
2021-01-28 22:16:09,191 - pyswarms.single.local_best - INFO - Optimize for 500 iters with {'c1': 0.1, 'c2': 0.3, 'w': 0.9, 'k': 5, 'p': 2}
2021-01-28 22:16:38,068 - pyswarms.single.local_best - INFO - Optimization finished | best cost: 2071.6627786495355, best pos: [1.93902460e+00 9.64040777e-01 9.76287701e+01 3.01303961e-01
 1.35934577e-06 9.35420337e-07 1.03258561e-06]
2021-01-28 22:16:38,110 - pyswarms.single.local_best - INFO - Optimize for 500 iters with {'c1': 0.1, 'c2': 0.3, 'w': 0.9, 'k': 5, 'p': 2}
2021-01-28 22:17:08,264 - pyswarms.single.local_best - INFO - Optimization finished | best cost: 2036.1782712376832, best pos: [1.49447827e+00 7.49634448e-01 9.67604279e+01 4.72059097e-01
 1.69248628e-06 2.23610836e-06 7.17620481e-07]
2021-01-28 22:17:08,300 - pyswarms.single.local_best - INFO - Optimize for 500 iters with {'c1': 0.1, 'c2': 0.3, 'w': 0.9, 'k': 5, 'p': 2}
2021-01-28 22:17:36,867 - pyswarms.single.local_best - INFO - Optimization finished | best cost: 2108.8953846086442, best pos: [1.33390186e+00 6.64750142e-01 9.65048656e+01 5.67841587e-01
 7.97306210e-07 1.56409593e-06 1.42125950e-06]
2021-01-28 22:17:36,909 - pyswarms.single.local_best - INFO - Optimize for 500 iters with {'c1': 0.1, 'c2': 0.3, 'w': 0.9, 'k': 5, 'p': 2}
2021-01-28 22:18:06,090 - pyswarms.single.local_best - INFO - Optimization finished | best cost: 2123.9151730252916, best pos: [1.64617535e+00 8.48387179e-01 9.77986993e+01 3.77956289e-01
 9.50770515e-07 1.51649553e-06 1.46240628e-06]
2021-01-28 22:18:06,134 - pyswarms.single.local_best - INFO - Optimize for 500 iters with {'c1': 0.1, 'c2': 0.3, 'w': 0.9, 'k': 5, 'p': 2}
2021-01-28 22:18:34,774 - pyswarms.single.local_best - INFO - Optimization finished | best cost: 2064.8896459340526, best pos: [1.95685085e+00 1.02860616e+00 9.94673795e+01 2.67858093e-01
 1.06097713e-06 1.06097600e-06 1.10985741e-06]
2021-01-28 22:18:34,825 - pyswarms.single.local_best - INFO - Optimize for 500 iters with {'c1': 0.1, 'c2': 0.3, 'w': 0.9, 'k': 5, 'p': 2}
2021-01-28 22:19:04,923 - pyswarms.single.local_best - INFO - Optimization finished | best cost: 2082.8204876280456, best pos: [1.71311208e+00 9.17979244e-01 9.78549123e+01 3.33313317e-01
 6.55377158e-07 2.32063890e-07 2.15818349e-06]
2021-01-28 22:19:04,966 - pyswarms.single.local_best - INFO - Optimize for 500 iters with {'c1': 0.1, 'c2': 0.3, 'w': 0.9, 'k': 5, 'p': 2}
2021-01-28 22:19:35,192 - pyswarms.single.local_best - INFO - Optimization finished | best cost: 2169.0513940769306, best pos: [1.76556242e+00 9.31321947e-01 9.76716714e+01 3.28002921e-01
 1.43723771e-06 1.41099236e-06 1.29472724e-06]
2021-01-28 22:19:35,242 - pyswarms.single.local_best - INFO - Optimize for 500 iters with {'c1': 0.1, 'c2': 0.3, 'w': 0.9, 'k': 5, 'p': 2}
2021-01-28 22:20:04,793 - pyswarms.single.local_best - INFO - Optimization finished | best cost: 2148.2573050780325, best pos: [1.84258074e+00 8.47699172e-01 9.56853312e+01 3.82891131e-01
 5.36561092e-07 1.25498078e-06 8.90163144e-07]
2021-01-28 22:20:04,835 - pyswarms.single.local_best - INFO - Optimize for 500 iters with {'c1': 0.1, 'c2': 0.3, 'w': 0.9, 'k': 5, 'p': 2}
2021-01-28 22:20:32,682 - pyswarms.single.local_best - INFO - Optimization finished | best cost: 2151.1565343623233, best pos: [1.46643887e+00 8.70189264e-01 1.02232713e+02 3.57069423e-01
 1.63471436e-06 2.33260154e-06 2.25351252e-06]
2021-01-28 22:20:32,724 - pyswarms.single.local_best - INFO - Optimize for 500 iters with {'c1': 0.1, 'c2': 0.3, 'w': 0.9, 'k': 5, 'p': 2}
2021-01-28 22:21:01,770 - pyswarms.single.local_best - INFO - Optimization finished | best cost: 2133.712556412077, best pos: [1.47185848e+00 7.97187415e-01 9.86053086e+01 4.27386809e-01
 6.69813347e-07 9.60463139e-07 2.04684783e-06]
2021-01-28 22:21:01,812 - pyswarms.single.local_best - INFO - Optimize for 500 iters with {'c1': 0.1, 'c2': 0.3, 'w': 0.9, 'k': 5, 'p': 2}
2021-01-28 22:21:31,149 - pyswarms.single.local_best - INFO - Optimization finished | best cost: 2207.7195237012006, best pos: [1.55552660e+00 7.46805413e-01 9.44070594e+01 4.80660422e-01
 1.26853153e-06 1.80466413e-06 1.04529778e-06]
2021-01-28 22:21:31,191 - pyswarms.single.local_best - INFO - Optimize for 500 iters with {'c1': 0.1, 'c2': 0.3, 'w': 0.9, 'k': 5, 'p': 2}
2021-01-28 22:21:59,410 - pyswarms.single.local_best - INFO - Optimization finished | best cost: 2112.432021298073, best pos: [1.43405276e+00 7.29494950e-01 9.80920839e+01 4.90696782e-01
 2.20400852e-07 1.15111108e-06 1.54168421e-06]
2021-01-28 22:21:59,454 - pyswarms.single.local_best - INFO - Optimize for 500 iters with {'c1': 0.1, 'c2': 0.3, 'w': 0.9, 'k': 5, 'p': 2}
2021-01-28 22:22:29,870 - pyswarms.single.local_best - INFO - Optimization finished | best cost: 2004.483543642482, best pos: [1.43676315e+00 6.87960619e-01 9.60209445e+01 5.35823868e-01
 9.32768095e-07 9.88474336e-07 1.34034517e-06]
2021-01-28 22:22:29,913 - pyswarms.single.local_best - INFO - Optimize for 500 iters with {'c1': 0.1, 'c2': 0.3, 'w': 0.9, 'k': 5, 'p': 2}
2021-01-28 22:22:59,049 - pyswarms.single.local_best - INFO - Optimization finished | best cost: 2133.8716436824807, best pos: [1.46386761e+00 7.74271449e-01 9.76131395e+01 4.47954151e-01
 1.95614061e-06 1.46425397e-06 1.47800944e-06]
2021-01-28 22:22:59,091 - pyswarms.single.local_best - INFO - Optimize for 500 iters with {'c1': 0.1, 'c2': 0.3, 'w': 0.9, 'k': 5, 'p': 2}
2021-01-28 22:23:26,973 - pyswarms.single.local_best - INFO - Optimization finished | best cost: 2158.7022392180706, best pos: [1.58652785e+00 7.32417402e-01 9.53657364e+01 4.87834477e-01
 4.43497864e-07 1.81059319e-06 8.48059840e-07]
2021-01-28 22:23:27,011 - pyswarms.single.local_best - INFO - Optimize for 500 iters with {'c1': 0.1, 'c2': 0.3, 'w': 0.9, 'k': 5, 'p': 2}
2021-01-28 22:23:55,687 - pyswarms.single.local_best - INFO - Optimization finished | best cost: 2143.444071816746, best pos: [1.41167103e+00 7.14238962e-01 9.64891972e+01 5.01080197e-01
 3.42225713e-07 1.85633406e-06 1.84751660e-06]
2021-01-28 22:23:55,725 - pyswarms.single.local_best - INFO - Optimize for 500 iters with {'c1': 0.1, 'c2': 0.3, 'w': 0.9, 'k': 5, 'p': 2}
2021-01-28 22:24:24,836 - pyswarms.single.local_best - INFO - Optimization finished | best cost: 2120.8099576664895, best pos: [1.52639068e+00 7.96083052e-01 9.70633597e+01 4.23428921e-01
 3.55847353e-07 1.49734936e-06 2.02282873e-06]
2021-01-28 22:24:24,877 - pyswarms.single.local_best - INFO - Optimize for 500 iters with {'c1': 0.1, 'c2': 0.3, 'w': 0.9, 'k': 5, 'p': 2}
2021-01-28 22:24:53,729 - pyswarms.single.local_best - INFO - Optimization finished | best cost: 2104.725629545819, best pos: [1.71305120e+00 9.03965457e-01 9.95120128e+01 3.38379157e-01
 1.27928816e-06 9.35147734e-07 1.34886385e-06]
2021-01-28 22:24:53,768 - pyswarms.single.local_best - INFO - Optimize for 500 iters with {'c1': 0.1, 'c2': 0.3, 'w': 0.9, 'k': 5, 'p': 2}
2021-01-28 22:25:22,115 - pyswarms.single.local_best - INFO - Optimization finished | best cost: 2164.7872272072386, best pos: [1.59153976e+00 8.64299318e-01 9.91114535e+01 3.65423984e-01
 1.17726851e-06 1.31980478e-06 1.86017998e-06]
2021-01-28 22:25:22,156 - pyswarms.single.local_best - INFO - Optimize for 500 iters with {'c1': 0.1, 'c2': 0.3, 'w': 0.9, 'k': 5, 'p': 2}
2021-01-28 22:25:52,033 - pyswarms.single.local_best - INFO - Optimization finished | best cost: 2103.633465000543, best pos: [1.35558758e+00 6.48390067e-01 9.83352079e+01 5.88694448e-01
 2.23313201e-07 1.10744636e-06 8.69039316e-07]
2021-01-28 22:25:52,076 - pyswarms.single.local_best - INFO - Optimize for 500 iters with {'c1': 0.1, 'c2': 0.3, 'w': 0.9, 'k': 5, 'p': 2}
2021-01-28 22:26:20,355 - pyswarms.single.local_best - INFO - Optimization finished | best cost: 2290.5133618027558, best pos: [1.59893833e+00 7.07091466e-01 9.18984720e+01 5.23980059e-01
 4.24974642e-08 1.42602247e-06 1.55659817e-06]
2021-01-28 22:26:20,401 - pyswarms.single.local_best - INFO - Optimize for 500 iters with {'c1': 0.1, 'c2': 0.3, 'w': 0.9, 'k': 5, 'p': 2}
2021-01-28 22:26:50,631 - pyswarms.single.local_best - INFO - Optimization finished | best cost: 2132.670442604634, best pos: [1.21624629e+00 5.94872730e-01 9.80163869e+01 6.61673481e-01
 1.02520526e-06 1.14094830e-06 1.14589911e-06]
2021-01-28 22:26:50,673 - pyswarms.single.local_best - INFO - Optimize for 500 iters with {'c1': 0.1, 'c2': 0.3, 'w': 0.9, 'k': 5, 'p': 2}
2021-01-28 22:27:17,578 - pyswarms.single.local_best - INFO - Optimization finished | best cost: 2217.4483472572383, best pos: [1.85179440e+00 9.47836377e-01 9.83288690e+01 3.01627074e-01
 1.38513281e-06 9.82550771e-07 1.48407978e-06]
2021-01-28 22:27:17,617 - pyswarms.single.local_best - INFO - Optimize for 500 iters with {'c1': 0.1, 'c2': 0.3, 'w': 0.9, 'k': 5, 'p': 2}
2021-01-28 22:27:46,369 - pyswarms.single.local_best - INFO - Optimization finished | best cost: 2117.4875799084425, best pos: [1.52827588e+00 7.44359745e-01 9.80774771e+01 4.65295734e-01
 1.61319855e-06 1.96383670e-06 5.04901225e-07]
2021-01-28 22:27:46,410 - pyswarms.single.local_best - INFO - Optimize for 500 iters with {'c1': 0.1, 'c2': 0.3, 'w': 0.9, 'k': 5, 'p': 2}
2021-01-28 22:28:14,174 - pyswarms.single.local_best - INFO - Optimization finished | best cost: 2076.782287645842, best pos: [1.50358023e+00 8.08395955e-01 9.90954321e+01 4.10767141e-01
 1.00566331e-06 5.63358671e-07 2.12977134e-06]
2021-01-28 22:28:14,221 - pyswarms.single.local_best - INFO - Optimize for 500 iters with {'c1': 0.1, 'c2': 0.3, 'w': 0.9, 'k': 5, 'p': 2}
2021-01-28 22:28:43,899 - pyswarms.single.local_best - INFO - Optimization finished | best cost: 2111.7423163338076, best pos: [1.46633847e+00 6.89078367e-01 9.51363374e+01 5.30201810e-01
 2.91360256e-07 1.91000358e-06 1.29968112e-06]
2021-01-28 22:28:43,937 - pyswarms.single.local_best - INFO - Optimize for 500 iters with {'c1': 0.1, 'c2': 0.3, 'w': 0.9, 'k': 5, 'p': 2}
2021-01-28 22:29:14,555 - pyswarms.single.local_best - INFO - Optimization finished | best cost: 2101.6647059027678, best pos: [1.59699863e+00 8.37148287e-01 9.76290210e+01 3.88986426e-01
 1.03494298e-06 1.96785819e-06 1.53693975e-06]
2021-01-28 22:29:14,597 - pyswarms.single.local_best - INFO - Optimize for 500 iters with {'c1': 0.1, 'c2': 0.3, 'w': 0.9, 'k': 5, 'p': 2}
2021-01-28 22:29:45,006 - pyswarms.single.local_best - INFO - Optimization finished | best cost: 2057.13992370228, best pos: [1.55750117e+00 8.05940951e-01 9.65055731e+01 4.16332062e-01
 8.08188519e-07 4.99062617e-07 2.30474331e-06]
2021-01-28 22:29:45,057 - pyswarms.single.local_best - INFO - Optimize for 500 iters with {'c1': 0.1, 'c2': 0.3, 'w': 0.9, 'k': 5, 'p': 2}
2021-01-28 22:30:14,000 - pyswarms.single.local_best - INFO - Optimization finished | best cost: 2168.6060177982827, best pos: [1.37361033e+00 7.21113270e-01 9.76176349e+01 4.98519295e-01
 8.79896631e-07 1.04678469e-06 2.03754769e-06]
2021-01-28 22:30:14,039 - pyswarms.single.local_best - INFO - Optimize for 500 iters with {'c1': 0.1, 'c2': 0.3, 'w': 0.9, 'k': 5, 'p': 2}
2021-01-28 22:30:42,725 - pyswarms.single.local_best - INFO - Optimization finished | best cost: 2170.5451451383633, best pos: [1.85810133e+00 1.05402257e+00 9.63053030e+01 2.68504932e-01
 3.33814905e-07 1.53881012e-06 2.17260862e-06]
2021-01-28 22:30:42,767 - pyswarms.single.local_best - INFO - Optimize for 500 iters with {'c1': 0.1, 'c2': 0.3, 'w': 0.9, 'k': 5, 'p': 2}
2021-01-28 22:31:13,242 - pyswarms.single.local_best - INFO - Optimization finished | best cost: 2201.8677407339073, best pos: [1.60878615e+00 7.70439773e-01 9.41210996e+01 4.54243016e-01
 9.14622925e-07 1.18795505e-06 1.56262323e-06]
2021-01-28 22:31:13,284 - pyswarms.single.local_best - INFO - Optimize for 500 iters with {'c1': 0.1, 'c2': 0.3, 'w': 0.9, 'k': 5, 'p': 2}
2021-01-28 22:31:43,719 - pyswarms.single.local_best - INFO - Optimization finished | best cost: 2160.912944872403, best pos: [1.73142544e+00 8.34328955e-01 9.64233188e+01 3.90947111e-01
 1.19594360e-06 4.86692782e-07 1.32129102e-06]
2021-01-28 22:31:43,761 - pyswarms.single.local_best - INFO - Optimize for 500 iters with {'c1': 0.1, 'c2': 0.3, 'w': 0.9, 'k': 5, 'p': 2}
2021-01-28 22:32:12,896 - pyswarms.single.local_best - INFO - Optimization finished | best cost: 2075.71723982979, best pos: [1.34023672e+00 6.91719820e-01 9.76622408e+01 5.26917293e-01
 1.19530532e-06 1.76954425e-06 1.53570691e-06]
2021-01-28 22:32:12,939 - pyswarms.single.local_best - INFO - Optimize for 500 iters with {'c1': 0.1, 'c2': 0.3, 'w': 0.9, 'k': 5, 'p': 2}
2021-01-28 22:32:41,272 - pyswarms.single.local_best - INFO - Optimization finished | best cost: 2048.8448998875915, best pos: [1.88245987e+00 9.89476374e-01 9.63220127e+01 2.92778871e-01
 1.47298974e-06 6.26272039e-07 1.74901245e-06]
2021-01-28 22:32:41,311 - pyswarms.single.local_best - INFO - Optimize for 500 iters with {'c1': 0.1, 'c2': 0.3, 'w': 0.9, 'k': 5, 'p': 2}
2021-01-28 22:33:10,052 - pyswarms.single.local_best - INFO - Optimization finished | best cost: 2166.073317443958, best pos: [1.91997714e+00 9.21651968e-01 9.62596787e+01 3.31052649e-01
 1.38767311e-06 2.02083862e-08 1.21374979e-06]
2021-01-28 22:33:10,089 - pyswarms.single.local_best - INFO - Optimize for 500 iters with {'c1': 0.1, 'c2': 0.3, 'w': 0.9, 'k': 5, 'p': 2}
2021-01-28 22:33:38,960 - pyswarms.single.local_best - INFO - Optimization finished | best cost: 2084.140782565383, best pos: [1.61289010e+00 8.00951203e-01 9.68834998e+01 4.19160875e-01
 1.90255077e-06 1.15289857e-06 1.11043644e-06]
2021-01-28 22:33:39,007 - pyswarms.single.local_best - INFO - Optimize for 500 iters with {'c1': 0.1, 'c2': 0.3, 'w': 0.9, 'k': 5, 'p': 2}
2021-01-28 22:34:05,967 - pyswarms.single.local_best - INFO - Optimization finished | best cost: 2163.5238383072983, best pos: [1.92223470e+00 1.02461489e+00 9.76149228e+01 2.68114671e-01
 1.57491740e-06 1.05476544e-06 1.63872525e-06]
2021-01-28 22:34:06,002 - pyswarms.single.local_best - INFO - Optimize for 500 iters with {'c1': 0.1, 'c2': 0.3, 'w': 0.9, 'k': 5, 'p': 2}
2021-01-28 22:34:36,930 - pyswarms.single.local_best - INFO - Optimization finished | best cost: 2163.609494878421, best pos: [1.40121820e+00 6.79613328e-01 9.57705315e+01 5.44745862e-01
 1.46867740e-07 7.83530105e-07 2.00604651e-06]
2021-01-28 22:34:36,973 - pyswarms.single.local_best - INFO - Optimize for 500 iters with {'c1': 0.1, 'c2': 0.3, 'w': 0.9, 'k': 5, 'p': 2}
2021-01-28 22:35:06,214 - pyswarms.single.local_best - INFO - Optimization finished | best cost: 2061.97190014476, best pos: [1.38402889e+00 7.62459130e-01 9.88555859e+01 4.60581437e-01
 2.07247150e-06 1.48945471e-06 1.61121410e-06]
2021-01-28 22:35:06,255 - pyswarms.single.local_best - INFO - Optimize for 500 iters with {'c1': 0.1, 'c2': 0.3, 'w': 0.9, 'k': 5, 'p': 2}
2021-01-28 22:35:35,023 - pyswarms.single.local_best - INFO - Optimization finished | best cost: 2173.5601389899925, best pos: [1.62347001e+00 8.06107725e-01 9.69702642e+01 4.15288489e-01
 9.93084737e-07 1.40888165e-06 1.23418309e-06]
2021-01-28 22:35:35,064 - pyswarms.single.local_best - INFO - Optimize for 500 iters with {'c1': 0.1, 'c2': 0.3, 'w': 0.9, 'k': 5, 'p': 2}
2021-01-28 22:36:03,977 - pyswarms.single.local_best - INFO - Optimization finished | best cost: 2160.2780453659966, best pos: [1.89497637e+00 9.70064696e-01 9.88709293e+01 2.92778056e-01
 2.15936036e-06 1.84916948e-06 7.58630293e-07]
2021-01-28 22:36:04,012 - pyswarms.single.local_best - INFO - Optimize for 500 iters with {'c1': 0.1, 'c2': 0.3, 'w': 0.9, 'k': 5, 'p': 2}
2021-01-28 22:36:31,845 - pyswarms.single.local_best - INFO - Optimization finished | best cost: 2124.6053972439977, best pos: [1.27725634e+00 6.64641538e-01 9.78379063e+01 5.57172677e-01
 1.81675514e-06 2.25387042e-06 1.26773999e-06]
2021-01-28 22:36:31,888 - pyswarms.single.local_best - INFO - Optimize for 500 iters with {'c1': 0.1, 'c2': 0.3, 'w': 0.9, 'k': 5, 'p': 2}
2021-01-28 22:36:59,854 - pyswarms.single.local_best - INFO - Optimization finished | best cost: 2155.13075766264, best pos: [1.76094500e+00 9.75185997e-01 9.90690510e+01 2.96146131e-01
 1.09383465e-06 9.83237881e-07 1.92128849e-06]
2021-01-28 22:36:59,898 - pyswarms.single.local_best - INFO - Optimize for 500 iters with {'c1': 0.1, 'c2': 0.3, 'w': 0.9, 'k': 5, 'p': 2}
2021-01-28 22:37:28,295 - pyswarms.single.local_best - INFO - Optimization finished | best cost: 2218.5708755093883, best pos: [1.80342828e+00 9.90492346e-01 1.00207326e+02 2.75795849e-01
 1.24008473e-06 2.27999190e-06 1.65990680e-06]
2021-01-28 22:37:28,336 - pyswarms.single.local_best - INFO - Optimize for 500 iters with {'c1': 0.1, 'c2': 0.3, 'w': 0.9, 'k': 5, 'p': 2}
2021-01-28 22:37:57,552 - pyswarms.single.local_best - INFO - Optimization finished | best cost: 2176.8080841192027, best pos: [1.81817660e+00 8.77662794e-01 9.50860958e+01 3.61343897e-01
 1.07853235e-06 3.32590834e-07 1.62274292e-06]
2021-01-28 22:37:57,593 - pyswarms.single.local_best - INFO - Optimize for 500 iters with {'c1': 0.1, 'c2': 0.3, 'w': 0.9, 'k': 5, 'p': 2}
2021-01-28 22:38:26,206 - pyswarms.single.local_best - INFO - Optimization finished | best cost: 2233.038143785647, best pos: [1.12298084e+00 5.69220620e-01 9.85470615e+01 6.86961984e-01
 1.61423976e-06 1.67427074e-06 1.39485908e-06]
2021-01-28 22:38:26,244 - pyswarms.single.local_best - INFO - Optimize for 500 iters with {'c1': 0.1, 'c2': 0.3, 'w': 0.9, 'k': 5, 'p': 2}
2021-01-28 22:38:55,592 - pyswarms.single.local_best - INFO - Optimization finished | best cost: 2057.970054061626, best pos: [1.84060650e+00 8.28541391e-01 9.52983162e+01 4.03551288e-01
 1.71716514e-06 1.99459621e-06 9.85599147e-08]
2021-01-28 22:38:55,637 - pyswarms.single.local_best - INFO - Optimize for 500 iters with {'c1': 0.1, 'c2': 0.3, 'w': 0.9, 'k': 5, 'p': 2}
2021-01-28 22:39:24,095 - pyswarms.single.local_best - INFO - Optimization finished | best cost: 2138.636810237611, best pos: [1.72952259e+00 9.79240154e-01 9.91795309e+01 2.93976082e-01
 1.03988443e-06 1.58964299e-06 2.09139408e-06]
2021-01-28 22:39:24,137 - pyswarms.single.local_best - INFO - Optimize for 500 iters with {'c1': 0.1, 'c2': 0.3, 'w': 0.9, 'k': 5, 'p': 2}
2021-01-28 22:39:51,897 - pyswarms.single.local_best - INFO - Optimization finished | best cost: 2155.5026334261684, best pos: [1.74571022e+00 9.76311079e-01 9.89310908e+01 2.98326847e-01
 1.38863696e-06 1.31874235e-06 1.80346969e-06]
2021-01-28 22:39:51,934 - pyswarms.single.local_best - INFO - Optimize for 500 iters with {'c1': 0.1, 'c2': 0.3, 'w': 0.9, 'k': 5, 'p': 2}
2021-01-28 22:40:20,353 - pyswarms.single.local_best - INFO - Optimization finished | best cost: 2218.4520869579583, best pos: [1.73580684e+00 8.00706702e-01 9.60509829e+01 4.21282952e-01
 2.47604659e-07 7.69342525e-07 1.13363390e-06]
2021-01-28 22:40:20,394 - pyswarms.single.local_best - INFO - Optimize for 500 iters with {'c1': 0.1, 'c2': 0.3, 'w': 0.9, 'k': 5, 'p': 2}
2021-01-28 22:40:49,134 - pyswarms.single.local_best - INFO - Optimization finished | best cost: 2120.5817829101884, best pos: [1.80086455e+00 8.44378986e-01 9.47993464e+01 3.87650052e-01
 3.64434250e-07 1.79882072e-06 1.04688694e-06]
2021-01-28 22:40:49,170 - pyswarms.single.local_best - INFO - Optimize for 500 iters with {'c1': 0.1, 'c2': 0.3, 'w': 0.9, 'k': 5, 'p': 2}
2021-01-28 22:41:19,428 - pyswarms.single.local_best - INFO - Optimization finished | best cost: 2146.624772218107, best pos: [1.28257714e+00 6.57329818e-01 9.69448929e+01 5.77141904e-01
 9.53878440e-07 6.86046530e-07 2.07602474e-06]
2021-01-28 22:41:19,465 - pyswarms.single.local_best - INFO - Optimize for 500 iters with {'c1': 0.1, 'c2': 0.3, 'w': 0.9, 'k': 5, 'p': 2}
2021-01-28 22:41:47,906 - pyswarms.single.local_best - INFO - Optimization finished | best cost: 2104.943244194893, best pos: [1.79438114e+00 9.87480117e-01 9.75895824e+01 2.92855016e-01
 1.30344103e-06 1.20060175e-06 1.93717965e-06]
2021-01-28 22:41:47,949 - pyswarms.single.local_best - INFO - Optimize for 500 iters with {'c1': 0.1, 'c2': 0.3, 'w': 0.9, 'k': 5, 'p': 2}
2021-01-28 22:42:16,977 - pyswarms.single.local_best - INFO - Optimization finished | best cost: 2199.0519688025124, best pos: [1.62461305e+00 7.18420625e-01 9.48760168e+01 5.08606270e-01
 1.15014732e-06 1.25256131e-06 4.66862771e-07]
2021-01-28 22:42:17,017 - pyswarms.single.local_best - INFO - Optimize for 500 iters with {'c1': 0.1, 'c2': 0.3, 'w': 0.9, 'k': 5, 'p': 2}
2021-01-28 22:42:45,885 - pyswarms.single.local_best - INFO - Optimization finished | best cost: 2164.251795302346, best pos: [1.53480297e+00 7.77690908e-01 9.64853144e+01 4.40059885e-01
 6.87115987e-07 2.32449507e-06 1.39579735e-06]
2021-01-28 22:42:45,926 - pyswarms.single.local_best - INFO - Optimize for 500 iters with {'c1': 0.1, 'c2': 0.3, 'w': 0.9, 'k': 5, 'p': 2}
2021-01-28 22:43:15,965 - pyswarms.single.local_best - INFO - Optimization finished | best cost: 2104.2506190606437, best pos: [1.15282026e+00 6.07107898e-01 9.86298108e+01 6.44596247e-01
 1.39195050e-06 2.26090888e-06 1.12024792e-06]
2021-01-28 22:43:16,009 - pyswarms.single.local_best - INFO - Optimize for 500 iters with {'c1': 0.1, 'c2': 0.3, 'w': 0.9, 'k': 5, 'p': 2}
2021-01-28 22:43:43,590 - pyswarms.single.local_best - INFO - Optimization finished | best cost: 2206.160660842195, best pos: [1.44213616e+00 7.25239857e-01 9.51618656e+01 4.99005599e-01
 1.26340375e-06 2.30910469e-06 1.32801443e-06]
2021-01-28 22:43:43,630 - pyswarms.single.local_best - INFO - Optimize for 500 iters with {'c1': 0.1, 'c2': 0.3, 'w': 0.9, 'k': 5, 'p': 2}
2021-01-28 22:44:13,261 - pyswarms.single.local_best - INFO - Optimization finished | best cost: 2103.9445971776786, best pos: [1.52752859e+00 7.70475746e-01 9.68713923e+01 4.46285306e-01
 3.07165365e-07 1.95149935e-06 1.49453258e-06]
2021-01-28 22:44:13,303 - pyswarms.single.local_best - INFO - Optimize for 500 iters with {'c1': 0.1, 'c2': 0.3, 'w': 0.9, 'k': 5, 'p': 2}
2021-01-28 22:44:41,943 - pyswarms.single.local_best - INFO - Optimization finished | best cost: 2107.9254901127565, best pos: [1.26828473e+00 6.08713467e-01 9.67068314e+01 6.41301845e-01
 1.41823625e-06 1.53038927e-06 7.85044804e-07]
2021-01-28 22:44:41,990 - pyswarms.single.local_best - INFO - Optimize for 500 iters with {'c1': 0.1, 'c2': 0.3, 'w': 0.9, 'k': 5, 'p': 2}
2021-01-28 22:45:10,770 - pyswarms.single.local_best - INFO - Optimization finished | best cost: 2191.2189983409257, best pos: [1.83165624e+00 8.77096069e-01 9.67488662e+01 2.97233987e-01
 2.33304446e-06 1.74664265e-06 3.00474388e-06]
2021-01-28 22:45:10,811 - pyswarms.single.local_best - INFO - Optimize for 500 iters with {'c1': 0.1, 'c2': 0.3, 'w': 0.9, 'k': 5, 'p': 2}
2021-01-28 22:45:40,869 - pyswarms.single.local_best - INFO - Optimization finished | best cost: 2122.9515148429496, best pos: [1.45334628e+00 7.30579862e-01 9.73714273e+01 4.14046493e-01
 1.89882052e-06 1.75931195e-06 4.41071157e-06]
2021-01-28 22:45:40,910 - pyswarms.single.local_best - INFO - Optimize for 500 iters with {'c1': 0.1, 'c2': 0.3, 'w': 0.9, 'k': 5, 'p': 2}
2021-01-28 22:46:08,718 - pyswarms.single.local_best - INFO - Optimization finished | best cost: 2137.110593210337, best pos: [1.96770450e+00 1.04661103e+00 9.87461591e+01 2.10080780e-01
 2.56452958e-06 9.47715817e-07 3.49859612e-06]
2021-01-28 22:46:08,760 - pyswarms.single.local_best - INFO - Optimize for 500 iters with {'c1': 0.1, 'c2': 0.3, 'w': 0.9, 'k': 5, 'p': 2}
2021-01-28 22:46:37,777 - pyswarms.single.local_best - INFO - Optimization finished | best cost: 2030.5958865981468, best pos: [1.78890937e+00 9.07496865e-01 9.65584345e+01 2.81268337e-01
 1.03667322e-06 1.95546667e-06 4.30647195e-06]
2021-01-28 22:46:37,816 - pyswarms.single.local_best - INFO - Optimize for 500 iters with {'c1': 0.1, 'c2': 0.3, 'w': 0.9, 'k': 5, 'p': 2}
2021-01-28 22:47:07,240 - pyswarms.single.local_best - INFO - Optimization finished | best cost: 2093.780397353105, best pos: [1.52265917e+00 7.83190678e-01 9.83907806e+01 3.62824800e-01
 8.63370048e-07 3.30343129e-06 4.31756639e-06]
2021-01-28 22:47:07,282 - pyswarms.single.local_best - INFO - Optimize for 500 iters with {'c1': 0.1, 'c2': 0.3, 'w': 0.9, 'k': 5, 'p': 2}
2021-01-28 22:47:35,597 - pyswarms.single.local_best - INFO - Optimization finished | best cost: 2115.359397012007, best pos: [1.83200153e+00 9.77267635e-01 9.79859026e+01 2.40654918e-01
 3.83887858e-06 3.13317738e-06 3.89760363e-06]
2021-01-28 22:47:35,640 - pyswarms.single.local_best - INFO - Optimize for 500 iters with {'c1': 0.1, 'c2': 0.3, 'w': 0.9, 'k': 5, 'p': 2}
2021-01-28 22:48:03,936 - pyswarms.single.local_best - INFO - Optimization finished | best cost: 2099.969663795282, best pos: [1.42900538e+00 6.68829625e-01 9.67345145e+01 4.71558686e-01
 2.26515743e-06 1.74548237e-06 3.38083800e-06]
2021-01-28 22:48:03,984 - pyswarms.single.local_best - INFO - Optimize for 500 iters with {'c1': 0.1, 'c2': 0.3, 'w': 0.9, 'k': 5, 'p': 2}
2021-01-28 22:48:33,969 - pyswarms.single.local_best - INFO - Optimization finished | best cost: 2255.7834116622166, best pos: [1.63141219e+00 7.64210245e-01 9.46405640e+01 3.90047898e-01
 5.81252813e-07 3.17025825e-06 3.49545162e-06]
2021-01-28 22:48:34,011 - pyswarms.single.local_best - INFO - Optimize for 500 iters with {'c1': 0.1, 'c2': 0.3, 'w': 0.9, 'k': 5, 'p': 2}
2021-01-28 22:49:01,781 - pyswarms.single.local_best - INFO - Optimization finished | best cost: 2055.4349258362654, best pos: [1.80234934e+00 8.45743072e-01 9.59200664e+01 3.15825042e-01
 1.22587065e-06 2.61280759e-06 3.21732276e-06]
2021-01-28 22:49:01,820 - pyswarms.single.local_best - INFO - Optimize for 500 iters with {'c1': 0.1, 'c2': 0.3, 'w': 0.9, 'k': 5, 'p': 2}
2021-01-28 22:49:29,236 - pyswarms.single.local_best - INFO - Optimization finished | best cost: 2153.1322022111613, best pos: [1.58620908e+00 6.55485674e-01 9.53891004e+01 4.91038171e-01
 2.41364407e-06 2.41286478e-06 9.68836631e-07]
2021-01-28 22:49:29,274 - pyswarms.single.local_best - INFO - Optimize for 500 iters with {'c1': 0.1, 'c2': 0.3, 'w': 0.9, 'k': 5, 'p': 2}
2021-01-28 22:49:57,524 - pyswarms.single.local_best - INFO - Optimization finished | best cost: 2137.8071225898148, best pos: [1.58467606e+00 7.56682033e-01 9.61646480e+01 3.91968511e-01
 3.73643879e-06 2.60642091e-06 2.65766358e-06]
2021-01-28 22:49:57,564 - pyswarms.single.local_best - INFO - Optimize for 500 iters with {'c1': 0.1, 'c2': 0.3, 'w': 0.9, 'k': 5, 'p': 2}
2021-01-28 22:50:26,247 - pyswarms.single.local_best - INFO - Optimization finished | best cost: 2220.3279626293506, best pos: [1.37623863e+00 7.62855168e-01 1.02602131e+02 3.74135868e-01
 3.26410707e-06 2.88947399e-06 4.35086256e-06]
2021-01-28 22:50:26,290 - pyswarms.single.local_best - INFO - Optimize for 500 iters with {'c1': 0.1, 'c2': 0.3, 'w': 0.9, 'k': 5, 'p': 2}
2021-01-28 22:50:54,697 - pyswarms.single.local_best - INFO - Optimization finished | best cost: 2131.1426370926006, best pos: [1.31096486e+00 6.62474463e-01 9.80004265e+01 4.84529010e-01
 3.56890504e-06 2.68001324e-06 3.51658511e-06]
2021-01-28 22:50:54,738 - pyswarms.single.local_best - INFO - Optimize for 500 iters with {'c1': 0.1, 'c2': 0.3, 'w': 0.9, 'k': 5, 'p': 2}
2021-01-28 22:51:23,201 - pyswarms.single.local_best - INFO - Optimization finished | best cost: 2131.9465486755503, best pos: [1.17977691e+00 5.87365255e-01 9.93906177e+01 5.80180842e-01
 2.13777408e-06 4.34690610e-06 2.02286513e-06]
2021-01-28 22:51:23,244 - pyswarms.single.local_best - INFO - Optimize for 500 iters with {'c1': 0.1, 'c2': 0.3, 'w': 0.9, 'k': 5, 'p': 2}
2021-01-28 22:51:53,157 - pyswarms.single.local_best - INFO - Optimization finished | best cost: 2045.850356390797, best pos: [1.46152112e+00 6.57732287e-01 9.57546378e+01 4.85904977e-01
 1.35828768e-06 3.29265879e-06 2.54315889e-06]
2021-01-28 22:51:53,199 - pyswarms.single.local_best - INFO - Optimize for 500 iters with {'c1': 0.1, 'c2': 0.3, 'w': 0.9, 'k': 5, 'p': 2}
2021-01-28 22:52:20,645 - pyswarms.single.local_best - INFO - Optimization finished | best cost: 2132.088843703828, best pos: [1.78518413e+00 9.07726897e-01 9.82210745e+01 2.77246027e-01
 5.07995055e-07 3.43627326e-06 3.60576278e-06]
2021-01-28 22:52:20,688 - pyswarms.single.local_best - INFO - Optimize for 500 iters with {'c1': 0.1, 'c2': 0.3, 'w': 0.9, 'k': 5, 'p': 2}
2021-01-28 22:52:49,251 - pyswarms.single.local_best - INFO - Optimization finished | best cost: 2140.8257603851803, best pos: [1.19259916e+00 5.44889797e-01 9.62752887e+01 6.60061745e-01
 1.85816432e-06 4.10472905e-06 1.27860990e-06]
2021-01-28 22:52:49,295 - pyswarms.single.local_best - INFO - Optimize for 500 iters with {'c1': 0.1, 'c2': 0.3, 'w': 0.9, 'k': 5, 'p': 2}
2021-01-28 22:53:18,581 - pyswarms.single.local_best - INFO - Optimization finished | best cost: 2084.525104123402, best pos: [1.61106573e+00 6.78204103e-01 9.39125033e+01 4.72550566e-01
 8.84974356e-07 3.02242313e-06 1.94363425e-06]
2021-01-28 22:53:18,621 - pyswarms.single.local_best - INFO - Optimize for 500 iters with {'c1': 0.1, 'c2': 0.3, 'w': 0.9, 'k': 5, 'p': 2}
2021-01-28 22:53:45,786 - pyswarms.single.local_best - INFO - Optimization finished | best cost: 2154.227840413682, best pos: [1.49130849e+00 7.48520159e-01 9.80516259e+01 3.95761465e-01
 2.41929652e-06 2.03323572e-06 3.70320323e-06]
2021-01-28 22:53:45,829 - pyswarms.single.local_best - INFO - Optimize for 500 iters with {'c1': 0.1, 'c2': 0.3, 'w': 0.9, 'k': 5, 'p': 2}
2021-01-28 22:54:13,814 - pyswarms.single.local_best - INFO - Optimization finished | best cost: 2169.1581972435197, best pos: [1.35405658e+00 5.89309808e-01 9.48166836e+01 5.84453367e-01
 1.21782554e-06 2.07301417e-06 2.69071118e-06]
2021-01-28 22:54:13,853 - pyswarms.single.local_best - INFO - Optimize for 500 iters with {'c1': 0.1, 'c2': 0.3, 'w': 0.9, 'k': 5, 'p': 2}
2021-01-28 22:54:42,599 - pyswarms.single.local_best - INFO - Optimization finished | best cost: 2197.034104228668, best pos: [1.18993598e+00 5.93766730e-01 9.87798357e+01 5.66993585e-01
 2.17760457e-06 2.27209404e-06 3.95770339e-06]
2021-01-28 22:54:42,648 - pyswarms.single.local_best - INFO - Optimize for 500 iters with {'c1': 0.1, 'c2': 0.3, 'w': 0.9, 'k': 5, 'p': 2}
2021-01-28 22:55:10,624 - pyswarms.single.local_best - INFO - Optimization finished | best cost: 2114.4328276974784, best pos: [1.63256033e+00 7.79304073e-01 9.57649709e+01 3.75574153e-01
 4.10270486e-06 3.77091919e-06 2.05481111e-06]
2021-01-28 22:55:10,667 - pyswarms.single.local_best - INFO - Optimize for 500 iters with {'c1': 0.1, 'c2': 0.3, 'w': 0.9, 'k': 5, 'p': 2}
2021-01-28 22:55:39,737 - pyswarms.single.local_best - INFO - Optimization finished | best cost: 2182.5461390359433, best pos: [1.91051823e+00 9.24573972e-01 9.80207321e+01 2.62418803e-01
 2.73920664e-06 1.00701237e-06 2.83385138e-06]
2021-01-28 22:55:39,779 - pyswarms.single.local_best - INFO - Optimize for 500 iters with {'c1': 0.1, 'c2': 0.3, 'w': 0.9, 'k': 5, 'p': 2}
2021-01-28 22:56:08,219 - pyswarms.single.local_best - INFO - Optimization finished | best cost: 2113.8151702462924, best pos: [1.98028339e+00 7.73947979e-01 9.47230960e+01 3.72888826e-01
 1.22259406e-06 3.46318798e-06 5.13632843e-07]
2021-01-28 22:56:08,262 - pyswarms.single.local_best - INFO - Optimize for 500 iters with {'c1': 0.1, 'c2': 0.3, 'w': 0.9, 'k': 5, 'p': 2}
2021-01-28 22:56:36,640 - pyswarms.single.local_best - INFO - Optimization finished | best cost: 2141.941122040015, best pos: [1.82197051e+00 7.78919319e-01 9.47686934e+01 3.74128755e-01
 1.02163622e-07 1.60378944e-06 2.35865390e-06]
2021-01-28 22:56:36,680 - pyswarms.single.local_best - INFO - Optimize for 500 iters with {'c1': 0.1, 'c2': 0.3, 'w': 0.9, 'k': 5, 'p': 2}
2021-01-28 22:57:04,523 - pyswarms.single.local_best - INFO - Optimization finished | best cost: 2116.0017760505307, best pos: [1.57335030e+00 7.00486732e-01 9.60030885e+01 4.47957405e-01
 8.17487539e-07 2.44048925e-06 2.14095900e-06]
2021-01-28 22:57:04,572 - pyswarms.single.local_best - INFO - Optimize for 500 iters with {'c1': 0.1, 'c2': 0.3, 'w': 0.9, 'k': 5, 'p': 2}
2021-01-28 22:57:32,668 - pyswarms.single.local_best - INFO - Optimization finished | best cost: 2149.1899119500313, best pos: [1.75729159e+00 8.51465398e-01 9.61893475e+01 3.15906201e-01
 4.64068226e-07 2.35122121e-06 3.76826756e-06]
2021-01-28 22:57:32,709 - pyswarms.single.local_best - INFO - Optimize for 500 iters with {'c1': 0.1, 'c2': 0.3, 'w': 0.9, 'k': 5, 'p': 2}
2021-01-28 22:58:01,055 - pyswarms.single.local_best - INFO - Optimization finished | best cost: 2074.946157978635, best pos: [1.63407907e+00 8.44841372e-01 9.83102685e+01 3.16595738e-01
 1.83340005e-06 1.87307761e-06 4.31486826e-06]
2021-01-28 22:58:01,099 - pyswarms.single.local_best - INFO - Optimize for 500 iters with {'c1': 0.1, 'c2': 0.3, 'w': 0.9, 'k': 5, 'p': 2}
2021-01-28 22:58:29,322 - pyswarms.single.local_best - INFO - Optimization finished | best cost: 2123.5274539085663, best pos: [1.43385049e+00 7.55944742e-01 9.94793074e+01 3.83615811e-01
 2.91349546e-06 2.30353747e-06 4.41791044e-06]
2021-01-28 22:58:29,360 - pyswarms.single.local_best - INFO - Optimize for 500 iters with {'c1': 0.1, 'c2': 0.3, 'w': 0.9, 'k': 5, 'p': 2}
2021-01-28 22:58:57,914 - pyswarms.single.local_best - INFO - Optimization finished | best cost: 2134.2044933300435, best pos: [1.71727346e+00 7.59215708e-01 9.64330050e+01 3.87431419e-01
 4.35003037e-07 1.77089885e-06 2.20660492e-06]
2021-01-28 22:58:57,966 - pyswarms.single.local_best - INFO - Optimize for 500 iters with {'c1': 0.1, 'c2': 0.3, 'w': 0.9, 'k': 5, 'p': 2}
2021-01-28 22:59:27,501 - pyswarms.single.local_best - INFO - Optimization finished | best cost: 2148.0789979565366, best pos: [1.26925477e+00 6.20771229e-01 9.80003774e+01 5.24796688e-01
 2.56554070e-06 2.00866791e-06 4.09801230e-06]
2021-01-28 22:59:27,545 - pyswarms.single.local_best - INFO - Optimize for 500 iters with {'c1': 0.1, 'c2': 0.3, 'w': 0.9, 'k': 5, 'p': 2}
2021-01-28 22:59:56,482 - pyswarms.single.local_best - INFO - Optimization finished | best cost: 2022.3061497516142, best pos: [1.61160327e+00 8.03911769e-01 9.72732667e+01 3.48104077e-01
 2.18483877e-06 1.76505866e-06 3.99422234e-06]
2021-01-28 22:59:56,524 - pyswarms.single.local_best - INFO - Optimize for 500 iters with {'c1': 0.1, 'c2': 0.3, 'w': 0.9, 'k': 5, 'p': 2}
2021-01-28 23:00:26,159 - pyswarms.single.local_best - INFO - Optimization finished | best cost: 2196.330699373927, best pos: [1.47039373e+00 6.23768478e-01 9.64762796e+01 5.17163742e-01
 2.91867899e-07 2.03176489e-06 2.30512645e-06]
2021-01-28 23:00:26,200 - pyswarms.single.local_best - INFO - Optimize for 500 iters with {'c1': 0.1, 'c2': 0.3, 'w': 0.9, 'k': 5, 'p': 2}
2021-01-28 23:00:54,272 - pyswarms.single.local_best - INFO - Optimization finished | best cost: 2172.587017306019, best pos: [1.81961113e+00 8.66602336e-01 9.60282998e+01 3.06298463e-01
 7.93528642e-07 2.27724303e-06 3.33120461e-06]
2021-01-28 23:00:54,314 - pyswarms.single.local_best - INFO - Optimize for 500 iters with {'c1': 0.1, 'c2': 0.3, 'w': 0.9, 'k': 5, 'p': 2}
2021-01-28 23:01:23,559 - pyswarms.single.local_best - INFO - Optimization finished | best cost: 2213.9225717712234, best pos: [1.36199839e+00 6.96495772e-01 9.88827823e+01 4.35466446e-01
 3.22849678e-06 3.07328346e-06 4.10797647e-06]
2021-01-28 23:01:23,600 - pyswarms.single.local_best - INFO - Optimize for 500 iters with {'c1': 0.1, 'c2': 0.3, 'w': 0.9, 'k': 5, 'p': 2}
2021-01-28 23:01:52,120 - pyswarms.single.local_best - INFO - Optimization finished | best cost: 2154.572368677991, best pos: [1.91179998e+00 9.46762134e-01 9.66991029e+01 2.58033594e-01
 1.41068758e-07 2.20044891e-06 3.70795850e-06]
2021-01-28 23:01:52,161 - pyswarms.single.local_best - INFO - Optimize for 500 iters with {'c1': 0.1, 'c2': 0.3, 'w': 0.9, 'k': 5, 'p': 2}
2021-01-28 23:02:19,829 - pyswarms.single.local_best - INFO - Optimization finished | best cost: 2262.2768974920364, best pos: [1.80433353e+00 8.47965233e-01 9.35796839e+01 3.23841863e-01
 1.75418008e-06 2.93592072e-06 3.98044439e-06]
2021-01-28 23:02:19,873 - pyswarms.single.local_best - INFO - Optimize for 500 iters with {'c1': 0.1, 'c2': 0.3, 'w': 0.9, 'k': 5, 'p': 2}
2021-01-28 23:02:48,494 - pyswarms.single.local_best - INFO - Optimization finished | best cost: 2139.889269473999, best pos: [1.50690586e+00 7.24759615e-01 9.63549772e+01 4.19472996e-01
 8.39662939e-07 2.07893975e-06 4.08934321e-06]
2021-01-28 23:02:48,535 - pyswarms.single.local_best - INFO - Optimize for 500 iters with {'c1': 0.1, 'c2': 0.3, 'w': 0.9, 'k': 5, 'p': 2}
2021-01-28 23:03:15,984 - pyswarms.single.local_best - INFO - Optimization finished | best cost: 2102.5001760399336, best pos: [1.67479915e+00 8.38836563e-01 9.74425381e+01 3.21888443e-01
 9.76902964e-07 1.95867890e-06 4.23704162e-06]
2021-01-28 23:03:16,025 - pyswarms.single.local_best - INFO - Optimize for 500 iters with {'c1': 0.1, 'c2': 0.3, 'w': 0.9, 'k': 5, 'p': 2}
2021-01-28 23:03:44,618 - pyswarms.single.local_best - INFO - Optimization finished | best cost: 2108.0738037054543, best pos: [1.73703354e+00 8.27024292e-01 9.72538953e+01 3.29706407e-01
 2.78027373e-06 4.03907483e-06 2.03147163e-06]
2021-01-28 23:03:44,661 - pyswarms.single.local_best - INFO - Optimize for 500 iters with {'c1': 0.1, 'c2': 0.3, 'w': 0.9, 'k': 5, 'p': 2}
2021-01-28 23:04:13,278 - pyswarms.single.local_best - INFO - Optimization finished | best cost: 2167.154629279209, best pos: [1.44766100e+00 7.28683729e-01 9.67984648e+01 4.13503175e-01
 1.99725137e-06 3.45579940e-06 4.36460741e-06]
2021-01-28 23:04:13,322 - pyswarms.single.local_best - INFO - Optimize for 500 iters with {'c1': 0.1, 'c2': 0.3, 'w': 0.9, 'k': 5, 'p': 2}
2021-01-28 23:04:41,009 - pyswarms.single.local_best - INFO - Optimization finished | best cost: 2197.8806239173205, best pos: [1.10124752e+00 5.62285237e-01 9.93024284e+01 6.11299664e-01
 4.43567882e-06 3.51814517e-06 3.13210523e-06]
2021-01-28 23:04:41,059 - pyswarms.single.local_best - INFO - Optimize for 500 iters with {'c1': 0.1, 'c2': 0.3, 'w': 0.9, 'k': 5, 'p': 2}
2021-01-28 23:05:10,303 - pyswarms.single.local_best - INFO - Optimization finished | best cost: 2272.3373553268257, best pos: [1.98931852e+00 8.94473579e-01 9.65932389e+01 2.85558372e-01
 2.47471775e-06 4.06315321e-06 1.24097356e-06]
2021-01-28 23:05:10,342 - pyswarms.single.local_best - INFO - Optimize for 500 iters with {'c1': 0.1, 'c2': 0.3, 'w': 0.9, 'k': 5, 'p': 2}
2021-01-28 23:05:39,033 - pyswarms.single.local_best - INFO - Optimization finished | best cost: 2120.760618701044, best pos: [1.97096415e+00 9.26134641e-01 9.68749449e+01 2.64266136e-01
 2.70419946e-06 1.32160077e-06 2.57688906e-06]
2021-01-28 23:05:39,072 - pyswarms.single.local_best - INFO - Optimize for 500 iters with {'c1': 0.1, 'c2': 0.3, 'w': 0.9, 'k': 5, 'p': 2}
2021-01-28 23:06:07,988 - pyswarms.single.local_best - INFO - Optimization finished | best cost: 2116.5824517142637, best pos: [1.70402638e+00 7.02212954e-01 9.50966916e+01 4.50224488e-01
 2.33361535e-07 2.22914165e-06 1.35022690e-06]
2021-01-28 23:06:08,030 - pyswarms.single.local_best - INFO - Optimize for 500 iters with {'c1': 0.1, 'c2': 0.3, 'w': 0.9, 'k': 5, 'p': 2}
2021-01-28 23:06:37,179 - pyswarms.single.local_best - INFO - Optimization finished | best cost: 2080.604193484105, best pos: [1.55455091e+00 6.90960130e-01 9.69231318e+01 4.46504355e-01
 1.49689425e-06 3.08693708e-06 1.68707749e-06]
2021-01-28 23:06:37,222 - pyswarms.single.local_best - INFO - Optimize for 500 iters with {'c1': 0.1, 'c2': 0.3, 'w': 0.9, 'k': 5, 'p': 2}
2021-01-28 23:07:06,403 - pyswarms.single.local_best - INFO - Optimization finished | best cost: 2268.981160619025, best pos: [1.56437987e+00 7.40228063e-01 9.74811833e+01 4.06484199e-01
 2.56931152e-06 2.62125397e-06 2.08269196e-06]
2021-01-28 23:07:06,445 - pyswarms.single.local_best - INFO - Optimize for 500 iters with {'c1': 0.1, 'c2': 0.3, 'w': 0.9, 'k': 5, 'p': 2}
2021-01-28 23:07:35,368 - pyswarms.single.local_best - INFO - Optimization finished | best cost: 2048.809357855206, best pos: [1.37971645e+00 5.98004257e-01 9.58073198e+01 5.69551249e-01
 2.75185384e-06 1.38194279e-06 1.89805488e-06]
2021-01-28 23:07:35,409 - pyswarms.single.local_best - INFO - Optimize for 500 iters with {'c1': 0.1, 'c2': 0.3, 'w': 0.9, 'k': 5, 'p': 2}
2021-01-28 23:08:04,021 - pyswarms.single.local_best - INFO - Optimization finished | best cost: 2102.58389839189, best pos: [1.55962148e+00 7.48093325e-01 9.73907126e+01 3.94829804e-01
 2.00450773e-06 1.54091679e-06 3.26970865e-06]
2021-01-28 23:08:04,063 - pyswarms.single.local_best - INFO - Optimize for 500 iters with {'c1': 0.1, 'c2': 0.3, 'w': 0.9, 'k': 5, 'p': 2}
2021-01-28 23:08:33,769 - pyswarms.single.local_best - INFO - Optimization finished | best cost: 2217.4610209588127, best pos: [1.28387869e+00 6.20838757e-01 9.76235947e+01 5.33924369e-01
 1.57891837e-06 3.11291996e-06 3.16542937e-06]
2021-01-28 23:08:33,807 - pyswarms.single.local_best - INFO - Optimize for 500 iters with {'c1': 0.1, 'c2': 0.3, 'w': 0.9, 'k': 5, 'p': 2}
2021-01-28 23:09:02,139 - pyswarms.single.local_best - INFO - Optimization finished | best cost: 2116.9851968790263, best pos: [1.44744487e+00 6.39815447e-01 9.59534372e+01 5.07363881e-01
 3.38809856e-06 1.89059182e-06 2.01798703e-06]
2021-01-28 23:09:02,181 - pyswarms.single.local_best - INFO - Optimize for 500 iters with {'c1': 0.1, 'c2': 0.3, 'w': 0.9, 'k': 5, 'p': 2}
2021-01-28 23:09:30,863 - pyswarms.single.local_best - INFO - Optimization finished | best cost: 2208.8836118635377, best pos: [1.70417365e+00 7.71065431e-01 9.38232202e+01 3.89767054e-01
 2.01227728e-06 3.03845575e-06 2.52496025e-06]
2021-01-28 23:09:30,903 - pyswarms.single.local_best - INFO - Optimize for 500 iters with {'c1': 0.1, 'c2': 0.3, 'w': 0.9, 'k': 5, 'p': 2}
2021-01-28 23:09:58,541 - pyswarms.single.local_best - INFO - Optimization finished | best cost: 2127.5356005138156, best pos: [1.70327841e+00 8.82478432e-01 9.92650768e+01 2.82544322e-01
 3.09124564e-06 1.40108978e-06 4.23635882e-06]
2021-01-28 23:09:58,580 - pyswarms.single.local_best - INFO - Optimize for 500 iters with {'c1': 0.1, 'c2': 0.3, 'w': 0.9, 'k': 5, 'p': 2}
2021-01-28 23:10:26,778 - pyswarms.single.local_best - INFO - Optimization finished | best cost: 2106.832893656972, best pos: [1.57804210e+00 7.26491933e-01 9.62228677e+01 4.18148813e-01
 2.06488529e-06 2.48665339e-06 2.48378480e-06]
2021-01-28 23:10:26,818 - pyswarms.single.local_best - INFO - Optimize for 500 iters with {'c1': 0.1, 'c2': 0.3, 'w': 0.9, 'k': 5, 'p': 2}
2021-01-28 23:10:55,280 - pyswarms.single.local_best - INFO - Optimization finished | best cost: 2146.247528653877, best pos: [1.77749220e+00 9.38293955e-01 9.91867299e+01 2.56498613e-01
 2.16585682e-06 8.36316634e-07 4.35283109e-06]
2021-01-28 23:10:55,322 - pyswarms.single.local_best - INFO - Optimize for 500 iters with {'c1': 0.1, 'c2': 0.3, 'w': 0.9, 'k': 5, 'p': 2}
2021-01-28 23:11:23,347 - pyswarms.single.local_best - INFO - Optimization finished | best cost: 2109.460192938501, best pos: [1.64254672e+00 7.50699179e-01 9.62462650e+01 3.97044501e-01
 6.07256552e-07 3.55960342e-06 2.16129986e-06]
2021-01-28 23:11:23,388 - pyswarms.single.local_best - INFO - Optimize for 500 iters with {'c1': 0.1, 'c2': 0.3, 'w': 0.9, 'k': 5, 'p': 2}
2021-01-28 23:11:51,766 - pyswarms.single.local_best - INFO - Optimization finished | best cost: 2159.1670782635297, best pos: [1.24021188e+00 6.55043719e-01 9.98909227e+01 4.86408967e-01
 2.04854858e-06 4.27009240e-06 4.19880556e-06]
2021-01-28 23:11:51,810 - pyswarms.single.local_best - INFO - Optimize for 500 iters with {'c1': 0.1, 'c2': 0.3, 'w': 0.9, 'k': 5, 'p': 2}
2021-01-28 23:12:19,460 - pyswarms.single.local_best - INFO - Optimization finished | best cost: 2239.539298323539, best pos: [1.76744749e+00 7.80701506e-01 9.52797970e+01 3.72560945e-01
 1.49428128e-06 8.19607583e-07 2.64032686e-06]
2021-01-28 23:12:19,501 - pyswarms.single.local_best - INFO - Optimize for 500 iters with {'c1': 0.1, 'c2': 0.3, 'w': 0.9, 'k': 5, 'p': 2}
2021-01-28 23:12:45,925 - pyswarms.single.local_best - INFO - Optimization finished | best cost: 2089.2860457165266, best pos: [1.97534699e+00 9.35432980e-01 9.71655807e+01 2.61239241e-01
 1.22984616e-06 2.78356303e-07 3.01228820e-06]
2021-01-28 23:12:45,970 - pyswarms.single.local_best - INFO - Optimize for 500 iters with {'c1': 0.1, 'c2': 0.3, 'w': 0.9, 'k': 5, 'p': 2}
2021-01-28 23:13:14,334 - pyswarms.single.local_best - INFO - Optimization finished | best cost: 2133.4550512798937, best pos: [1.81836735e+00 9.10211914e-01 9.73708971e+01 2.74182202e-01
 3.44722443e-06 2.90131364e-06 3.10924667e-06]
2021-01-28 23:13:14,376 - pyswarms.single.local_best - INFO - Optimize for 500 iters with {'c1': 0.1, 'c2': 0.3, 'w': 0.9, 'k': 5, 'p': 2}
2021-01-28 23:13:43,471 - pyswarms.single.local_best - INFO - Optimization finished | best cost: 2186.5204988450364, best pos: [1.21882922e+00 6.51381192e-01 9.99523598e+01 4.93990608e-01
 1.84840936e-06 4.38833318e-06 4.39727869e-06]
2021-01-28 23:13:43,514 - pyswarms.single.local_best - INFO - Optimize for 500 iters with {'c1': 0.1, 'c2': 0.3, 'w': 0.9, 'k': 5, 'p': 2}
2021-01-28 23:14:10,561 - pyswarms.single.local_best - INFO - Optimization finished | best cost: 2138.9628782058326, best pos: [1.86168085e+00 8.89816611e-01 9.88222402e+01 2.81693225e-01
 2.15619347e-06 3.41339917e-07 2.64915959e-06]
2021-01-28 23:14:10,598 - pyswarms.single.local_best - INFO - Optimize for 500 iters with {'c1': 0.1, 'c2': 0.3, 'w': 0.9, 'k': 5, 'p': 2}
2021-01-28 23:14:38,443 - pyswarms.single.local_best - INFO - Optimization finished | best cost: 2176.3848762649473, best pos: [1.81839573e+00 8.87258941e-01 9.70661967e+01 2.96659349e-01
 3.35099958e-06 3.16633744e-06 2.10993299e-06]
2021-01-28 23:14:38,485 - pyswarms.single.local_best - INFO - Optimize for 500 iters with {'c1': 0.1, 'c2': 0.3, 'w': 0.9, 'k': 5, 'p': 2}
2021-01-28 23:15:07,261 - pyswarms.single.local_best - INFO - Optimization finished | best cost: 2203.5695015387064, best pos: [1.79665280e+00 7.99012933e-01 9.67170548e+01 3.49113730e-01
 2.93742165e-06 2.33492852e-06 1.59183287e-06]
2021-01-28 23:15:07,301 - pyswarms.single.local_best - INFO - Optimize for 500 iters with {'c1': 0.1, 'c2': 0.3, 'w': 0.9, 'k': 5, 'p': 2}
2021-01-28 23:15:35,877 - pyswarms.single.local_best - INFO - Optimization finished | best cost: 2051.3955248497605, best pos: [1.89502272e+00 8.48123938e-01 9.55237600e+01 3.19686499e-01
 2.47268147e-06 1.75996228e-06 2.26863005e-06]
2021-01-28 23:15:35,920 - pyswarms.single.local_best - INFO - Optimize for 500 iters with {'c1': 0.1, 'c2': 0.3, 'w': 0.9, 'k': 5, 'p': 2}
2021-01-28 23:16:05,266 - pyswarms.single.local_best - INFO - Optimization finished | best cost: 2141.3194281867536, best pos: [1.37464020e+00 5.96157118e-01 9.57301888e+01 5.62038440e-01
 5.24341492e-07 3.26866750e-06 2.19774765e-06]
2021-01-28 23:16:05,305 - pyswarms.single.local_best - INFO - Optimize for 500 iters with {'c1': 0.1, 'c2': 0.3, 'w': 0.9, 'k': 5, 'p': 2}
2021-01-28 23:16:34,218 - pyswarms.single.local_best - INFO - Optimization finished | best cost: 2092.40041873562, best pos: [1.63903275e+00 7.32224285e-01 9.60449829e+01 4.09608133e-01
 2.14074755e-06 2.44235763e-06 2.03702084e-06]
2021-01-28 23:16:34,262 - pyswarms.single.local_best - INFO - Optimize for 500 iters with {'c1': 0.1, 'c2': 0.3, 'w': 0.9, 'k': 5, 'p': 2}
2021-01-28 23:17:03,501 - pyswarms.single.local_best - INFO - Optimization finished | best cost: 2144.201119200369, best pos: [1.23042340e+00 6.22482081e-01 9.89394841e+01 5.32861649e-01
 2.69893229e-06 2.40164866e-06 3.56320614e-06]
2021-01-28 23:17:03,550 - pyswarms.single.local_best - INFO - Optimize for 500 iters with {'c1': 0.1, 'c2': 0.3, 'w': 0.9, 'k': 5, 'p': 2}
2021-01-28 23:17:32,348 - pyswarms.single.local_best - INFO - Optimization finished | best cost: 2281.316542206484, best pos: [1.75576011e+00 7.85525148e-01 9.38358448e+01 3.71494133e-01
 2.10253005e-06 2.21349541e-06 2.87439170e-06]
2021-01-28 23:17:32,385 - pyswarms.single.local_best - INFO - Optimize for 500 iters with {'c1': 0.1, 'c2': 0.3, 'w': 0.9, 'k': 5, 'p': 2}
2021-01-28 23:18:00,458 - pyswarms.single.local_best - INFO - Optimization finished | best cost: 2154.32443547152, best pos: [1.44850494e+00 6.65220391e-01 9.58649695e+01 4.80595867e-01
 2.92006362e-06 2.05343840e-06 2.67994285e-06]
2021-01-28 23:18:00,504 - pyswarms.single.local_best - INFO - Optimize for 500 iters with {'c1': 0.1, 'c2': 0.3, 'w': 0.9, 'k': 5, 'p': 2}
2021-01-28 23:18:28,855 - pyswarms.single.local_best - INFO - Optimization finished | best cost: 2154.488167791614, best pos: [1.33168300e+00 5.89208650e-01 9.40691932e+01 5.86035852e-01
 2.82358150e-06 1.73446445e-06 3.11781642e-06]
2021-01-28 23:18:28,905 - pyswarms.single.local_best - INFO - Optimize for 500 iters with {'c1': 0.1, 'c2': 0.3, 'w': 0.9, 'k': 5, 'p': 2}
2021-01-28 23:18:56,746 - pyswarms.single.local_best - INFO - Optimization finished | best cost: 2167.6334281234454, best pos: [1.28837748e+00 6.31715579e-01 9.73119222e+01 5.15904446e-01
 3.19688185e-07 3.65470341e-06 4.28533704e-06]
2021-01-28 23:18:56,787 - pyswarms.single.local_best - INFO - Optimize for 500 iters with {'c1': 0.1, 'c2': 0.3, 'w': 0.9, 'k': 5, 'p': 2}
2021-01-28 23:19:23,805 - pyswarms.single.local_best - INFO - Optimization finished | best cost: 2062.762531207457, best pos: [1.27694559e+00 5.56956205e-01 9.62143344e+01 6.23248267e-01
 2.22683116e-06 3.90046651e-06 1.01800131e-06]
2021-01-28 23:19:23,845 - pyswarms.single.local_best - INFO - Optimize for 500 iters with {'c1': 0.1, 'c2': 0.3, 'w': 0.9, 'k': 5, 'p': 2}
2021-01-28 23:19:52,421 - pyswarms.single.local_best - INFO - Optimization finished | best cost: 2071.177196884928, best pos: [1.21501391e+00 6.44288501e-01 1.00722573e+02 4.96882145e-01
 1.75530311e-06 3.85085386e-06 4.18075374e-06]
2021-01-28 23:19:52,459 - pyswarms.single.local_best - INFO - Optimize for 500 iters with {'c1': 0.1, 'c2': 0.3, 'w': 0.9, 'k': 5, 'p': 2}
2021-01-28 23:20:20,935 - pyswarms.single.local_best - INFO - Optimization finished | best cost: 2162.522905499698, best pos: [1.75032711e+00 7.95655290e-01 9.62836287e+01 3.59921108e-01
 3.05890978e-06 1.89776882e-06 1.87188793e-06]
2021-01-28 23:20:20,978 - pyswarms.single.local_best - INFO - Optimize for 500 iters with {'c1': 0.1, 'c2': 0.3, 'w': 0.9, 'k': 5, 'p': 2}
2021-01-28 23:20:49,579 - pyswarms.single.local_best - INFO - Optimization finished | best cost: 2195.4631457255714, best pos: [1.27262601e+00 6.14168600e-01 9.81531411e+01 5.35828256e-01
 1.90650708e-06 4.10207574e-06 2.51522521e-06]
2021-01-28 23:20:49,623 - pyswarms.single.local_best - INFO - Optimize for 500 iters with {'c1': 0.1, 'c2': 0.3, 'w': 0.9, 'k': 5, 'p': 2}
2021-01-28 23:21:17,942 - pyswarms.single.local_best - INFO - Optimization finished | best cost: 2210.833341124964, best pos: [1.51398774e+00 7.96081154e-01 9.86519478e+01 3.53284089e-01
 4.12068997e-06 3.57702714e-06 3.94180018e-06]
2021-01-28 23:21:17,984 - pyswarms.single.local_best - INFO - Optimize for 500 iters with {'c1': 0.1, 'c2': 0.3, 'w': 0.9, 'k': 5, 'p': 2}
2021-01-28 23:21:47,464 - pyswarms.single.local_best - INFO - Optimization finished | best cost: 2167.3855158047745, best pos: [1.78977868e+00 8.31735064e-01 9.65568576e+01 3.26167724e-01
 3.74188170e-06 3.04715597e-07 2.72968785e-06]
2021-01-28 23:21:47,511 - pyswarms.single.local_best - INFO - Optimize for 500 iters with {'c1': 0.1, 'c2': 0.3, 'w': 0.9, 'k': 5, 'p': 2}
2021-01-28 23:22:15,908 - pyswarms.single.local_best - INFO - Optimization finished | best cost: 2147.207927580247, best pos: [1.42491919e+00 7.80768957e-01 1.00010052e+02 3.65613606e-01
 4.21237979e-06 3.20379147e-06 4.42129209e-06]
2021-01-28 23:22:15,952 - pyswarms.single.local_best - INFO - Optimize for 500 iters with {'c1': 0.1, 'c2': 0.3, 'w': 0.9, 'k': 5, 'p': 2}
2021-01-28 23:22:43,730 - pyswarms.single.local_best - INFO - Optimization finished | best cost: 2227.716674976005, best pos: [1.92574727e+00 9.76796440e-01 9.57211453e+01 2.46288812e-01
 2.25363384e-06 2.76148915e-06 3.65992829e-06]
2021-01-28 23:22:43,768 - pyswarms.single.local_best - INFO - Optimize for 500 iters with {'c1': 0.1, 'c2': 0.3, 'w': 0.9, 'k': 5, 'p': 2}
2021-01-28 23:23:12,260 - pyswarms.single.local_best - INFO - Optimization finished | best cost: 2118.499087881708, best pos: [1.71267653e+00 8.35684971e-01 9.83900324e+01 3.20469526e-01
 2.70414489e-06 4.28168009e-06 2.07655254e-06]
2021-01-28 23:23:12,300 - pyswarms.single.local_best - INFO - Optimize for 500 iters with {'c1': 0.1, 'c2': 0.3, 'w': 0.9, 'k': 5, 'p': 2}
2021-01-28 23:23:41,294 - pyswarms.single.local_best - INFO - Optimization finished | best cost: 2109.3660595949145, best pos: [1.67467597e+00 7.79255512e-01 9.76165276e+01 3.65509877e-01
 3.21061705e-06 1.43848664e-06 2.15309000e-06]
2021-01-28 23:23:41,331 - pyswarms.single.local_best - INFO - Optimize for 500 iters with {'c1': 0.1, 'c2': 0.3, 'w': 0.9, 'k': 5, 'p': 2}
2021-01-28 23:24:09,741 - pyswarms.single.local_best - INFO - Optimization finished | best cost: 2278.7906813936556, best pos: [1.94467075e+00 9.37423436e-01 9.46686684e+01 2.63890278e-01
 2.74925532e-06 2.70150187e-06 3.56526540e-06]
2021-01-28 23:24:09,782 - pyswarms.single.local_best - INFO - Optimize for 500 iters with {'c1': 0.1, 'c2': 0.3, 'w': 0.9, 'k': 5, 'p': 2}
2021-01-28 23:24:38,892 - pyswarms.single.local_best - INFO - Optimization finished | best cost: 2183.247161380841, best pos: [1.73482327e+00 8.12031329e-01 9.69613032e+01 3.44003574e-01
 1.01270866e-06 3.59768347e-06 2.27467456e-06]
2021-01-28 23:24:38,934 - pyswarms.single.local_best - INFO - Optimize for 500 iters with {'c1': 0.1, 'c2': 0.3, 'w': 0.9, 'k': 5, 'p': 2}
2021-01-28 23:25:07,574 - pyswarms.single.local_best - INFO - Optimization finished | best cost: 2138.4821922981378, best pos: [1.60135910e+00 7.28168107e-01 9.59574586e+01 4.12772964e-01
 1.88360080e-06 2.77581036e-06 2.45778692e-06]
2021-01-28 23:25:07,618 - pyswarms.single.local_best - INFO - Optimize for 500 iters with {'c1': 0.1, 'c2': 0.3, 'w': 0.9, 'k': 5, 'p': 2}
2021-01-28 23:25:36,802 - pyswarms.single.local_best - INFO - Optimization finished | best cost: 2106.737320874839, best pos: [1.91457261e+00 8.35443707e-01 9.63743541e+01 3.28559664e-01
 1.23588085e-06 3.07329970e-06 1.23001854e-06]
2021-01-28 23:25:36,846 - pyswarms.single.local_best - INFO - Optimize for 500 iters with {'c1': 0.1, 'c2': 0.3, 'w': 0.9, 'k': 5, 'p': 2}
2021-01-28 23:26:04,993 - pyswarms.single.local_best - INFO - Optimization finished | best cost: 2198.9400636258392, best pos: [1.72733412e+00 6.52257345e-01 9.20441170e+01 5.02691386e-01
 3.67725875e-06 2.10315408e-06 8.13926410e-07]
2021-01-28 23:26:05,032 - pyswarms.single.local_best - INFO - Optimize for 500 iters with {'c1': 0.1, 'c2': 0.3, 'w': 0.9, 'k': 5, 'p': 2}
2021-01-28 23:26:33,651 - pyswarms.single.local_best - INFO - Optimization finished | best cost: 2155.998237135193, best pos: [1.79991150e+00 7.64262510e-01 9.41414545e+01 3.93134724e-01
 1.44285166e-06 1.79484857e-06 1.91138001e-06]
2021-01-28 23:26:33,691 - pyswarms.single.local_best - INFO - Optimize for 500 iters with {'c1': 0.1, 'c2': 0.3, 'w': 0.9, 'k': 5, 'p': 2}
2021-01-28 23:27:00,828 - pyswarms.single.local_best - INFO - Optimization finished | best cost: 2176.7618615032684, best pos: [1.74857613e+00 8.88694477e-01 9.82236391e+01 2.84207166e-01
 1.90323434e-06 1.91475134e-06 4.02955761e-06]
2021-01-28 23:27:00,871 - pyswarms.single.local_best - INFO - Optimize for 500 iters with {'c1': 0.1, 'c2': 0.3, 'w': 0.9, 'k': 5, 'p': 2}
2021-01-28 23:27:29,025 - pyswarms.single.local_best - INFO - Optimization finished | best cost: 2166.1366395709088, best pos: [1.63192153e+00 7.81386405e-01 9.74455773e+01 3.60594092e-01
 5.53851891e-07 2.91837404e-06 3.40414079e-06]
2021-01-28 23:27:29,066 - pyswarms.single.local_best - INFO - Optimize for 500 iters with {'c1': 0.1, 'c2': 0.3, 'w': 0.9, 'k': 5, 'p': 2}
2021-01-28 23:27:58,088 - pyswarms.single.local_best - INFO - Optimization finished | best cost: 2030.9028834867022, best pos: [1.35735388e+00 6.81625247e-01 9.79166423e+01 4.61183794e-01
 2.97355151e-06 2.12954781e-06 3.84990285e-06]
2021-01-28 23:27:58,130 - pyswarms.single.local_best - INFO - Optimize for 500 iters with {'c1': 0.1, 'c2': 0.3, 'w': 0.9, 'k': 5, 'p': 2}
2021-01-28 23:28:26,314 - pyswarms.single.local_best - INFO - Optimization finished | best cost: 2068.9797629580994, best pos: [1.34233360e+00 6.78877625e-01 9.78899433e+01 4.72469296e-01
 2.84598760e-06 2.91998217e-06 3.13891204e-06]
2021-01-28 23:28:26,356 - pyswarms.single.local_best - INFO - Optimize for 500 iters with {'c1': 0.1, 'c2': 0.3, 'w': 0.9, 'k': 5, 'p': 2}
2021-01-28 23:28:55,775 - pyswarms.single.local_best - INFO - Optimization finished | best cost: 2166.827163291385, best pos: [1.93063904e+00 8.79702805e-01 9.53843330e+01 3.01490590e-01
 2.19189408e-06 1.47045966e-06 2.40145692e-06]
2021-01-28 23:28:55,815 - pyswarms.single.local_best - INFO - Optimize for 500 iters with {'c1': 0.1, 'c2': 0.3, 'w': 0.9, 'k': 5, 'p': 2}
2021-01-28 23:29:23,826 - pyswarms.single.local_best - INFO - Optimization finished | best cost: 2135.7642840976664, best pos: [1.74089950e+00 8.11554301e-01 9.71605294e+01 3.39847410e-01
 1.80503781e-06 2.34331803e-06 2.53370415e-06]
2021-01-28 23:29:23,862 - pyswarms.single.local_best - INFO - Optimize for 500 iters with {'c1': 0.1, 'c2': 0.3, 'w': 0.9, 'k': 5, 'p': 2}
2021-01-28 23:29:53,391 - pyswarms.single.local_best - INFO - Optimization finished | best cost: 2150.8516591390126, best pos: [1.47327597e+00 7.13182311e-01 9.65678702e+01 4.31635877e-01
 6.19132175e-07 4.41855586e-06 3.18644313e-06]
2021-01-28 23:29:53,434 - pyswarms.single.local_best - INFO - Optimize for 500 iters with {'c1': 0.1, 'c2': 0.3, 'w': 0.9, 'k': 5, 'p': 2}
2021-01-28 23:30:22,363 - pyswarms.single.local_best - INFO - Optimization finished | best cost: 2106.7665619532754, best pos: [1.92880724e+00 1.04817417e+00 9.70382817e+01 2.19438335e-01
 4.40696526e-07 2.68825189e-06 4.11404912e-06]
2021-01-28 23:30:22,405 - pyswarms.single.local_best - INFO - Optimize for 500 iters with {'c1': 0.1, 'c2': 0.3, 'w': 0.9, 'k': 5, 'p': 2}
2021-01-28 23:30:51,132 - pyswarms.single.local_best - INFO - Optimization finished | best cost: 2086.159494533809, best pos: [1.70193145e+00 8.41461720e-01 9.61949197e+01 3.23924925e-01
 1.83278308e-06 7.19792859e-07 4.36654259e-06]
2021-01-28 23:30:51,175 - pyswarms.single.local_best - INFO - Optimize for 500 iters with {'c1': 0.1, 'c2': 0.3, 'w': 0.9, 'k': 5, 'p': 2}
2021-01-28 23:31:21,071 - pyswarms.single.local_best - INFO - Optimization finished | best cost: 2077.8118549617216, best pos: [1.49679378e+00 7.85823359e-01 9.94310665e+01 3.59317584e-01
 2.80351055e-06 1.81780476e-06 4.33441704e-06]
2021-01-28 23:31:21,110 - pyswarms.single.local_best - INFO - Optimize for 500 iters with {'c1': 0.1, 'c2': 0.3, 'w': 0.9, 'k': 5, 'p': 2}
2021-01-28 23:31:50,052 - pyswarms.single.local_best - INFO - Optimization finished | best cost: 2077.3259923866353, best pos: [1.81322451e+00 8.63313195e-01 9.59265239e+01 3.07724503e-01
 3.31937199e-06 3.37926236e-06 2.46464285e-06]
2021-01-28 23:31:50,093 - pyswarms.single.local_best - INFO - Optimize for 500 iters with {'c1': 0.1, 'c2': 0.3, 'w': 0.9, 'k': 5, 'p': 2}
2021-01-28 23:32:18,432 - pyswarms.single.local_best - INFO - Optimization finished | best cost: 2177.4432907606974, best pos: [1.82179048e+00 7.76124159e-01 9.39956796e+01 3.73898273e-01
 1.99579090e-06 2.71370923e-06 2.03762587e-06]
2021-01-28 23:32:18,481 - pyswarms.single.local_best - INFO - Optimize for 500 iters with {'c1': 0.1, 'c2': 0.3, 'w': 0.9, 'k': 5, 'p': 2}
2021-01-28 23:32:46,296 - pyswarms.single.local_best - INFO - Optimization finished | best cost: 919.2706789054488, best pos: [1.28049450e+00 8.07681720e-01 1.21059237e+02 4.10515960e-01
 3.18784436e-06 3.47423902e-06 2.51506813e-06]
2021-01-28 23:32:46,339 - pyswarms.single.local_best - INFO - Optimize for 500 iters with {'c1': 0.1, 'c2': 0.3, 'w': 0.9, 'k': 5, 'p': 2}
2021-01-28 23:33:13,339 - pyswarms.single.local_best - INFO - Optimization finished | best cost: 1021.8040646852, best pos: [1.51817170e+00 9.29412758e-01 1.20385630e+02 3.12813970e-01
 1.14326452e-06 2.48640687e-06 3.05464577e-06]
2021-01-28 23:33:13,377 - pyswarms.single.local_best - INFO - Optimize for 500 iters with {'c1': 0.1, 'c2': 0.3, 'w': 0.9, 'k': 5, 'p': 2}
2021-01-28 23:33:41,109 - pyswarms.single.local_best - INFO - Optimization finished | best cost: 935.8894713827281, best pos: [1.43592003e+00 8.86255312e-01 1.19469434e+02 3.52186416e-01
 1.74844046e-06 3.07291831e-06 2.65356583e-06]
2021-01-28 23:33:41,152 - pyswarms.single.local_best - INFO - Optimize for 500 iters with {'c1': 0.1, 'c2': 0.3, 'w': 0.9, 'k': 5, 'p': 2}
2021-01-28 23:34:07,541 - pyswarms.single.local_best - INFO - Optimization finished | best cost: 958.3742002473449, best pos: [1.78666539e+00 1.18295394e+00 1.19043244e+02 2.09601687e-01
 2.92340361e-06 2.29906252e-06 3.12344461e-06]
2021-01-28 23:34:07,582 - pyswarms.single.local_best - INFO - Optimize for 500 iters with {'c1': 0.1, 'c2': 0.3, 'w': 0.9, 'k': 5, 'p': 2}
2021-01-28 23:34:34,853 - pyswarms.single.local_best - INFO - Optimization finished | best cost: 940.2859564206764, best pos: [1.77966364e+00 1.19202456e+00 1.19117706e+02 2.05644715e-01
 9.59591372e-07 2.84621103e-06 3.83260861e-06]
2021-01-28 23:34:34,895 - pyswarms.single.local_best - INFO - Optimize for 500 iters with {'c1': 0.1, 'c2': 0.3, 'w': 0.9, 'k': 5, 'p': 2}
2021-01-28 23:35:01,899 - pyswarms.single.local_best - INFO - Optimization finished | best cost: 881.5584886542877, best pos: [1.36015306e+00 9.17260996e-01 1.23573571e+02 3.25865621e-01
 3.31312194e-06 2.53541885e-06 4.81472598e-06]
2021-01-28 23:35:01,942 - pyswarms.single.local_best - INFO - Optimize for 500 iters with {'c1': 0.1, 'c2': 0.3, 'w': 0.9, 'k': 5, 'p': 2}
2021-01-28 23:35:28,870 - pyswarms.single.local_best - INFO - Optimization finished | best cost: 989.3565770587973, best pos: [1.23971821e+00 8.34668805e-01 1.23320701e+02 3.81964734e-01
 2.77530190e-06 4.67133133e-06 4.94569160e-06]
2021-01-28 23:35:28,915 - pyswarms.single.local_best - INFO - Optimize for 500 iters with {'c1': 0.1, 'c2': 0.3, 'w': 0.9, 'k': 5, 'p': 2}
2021-01-28 23:35:55,515 - pyswarms.single.local_best - INFO - Optimization finished | best cost: 918.0740515664795, best pos: [1.72868800e+00 1.05366014e+00 1.19769560e+02 2.50479879e-01
 2.55429631e-06 1.28857197e-06 2.27799262e-06]
2021-01-28 23:35:55,553 - pyswarms.single.local_best - INFO - Optimize for 500 iters with {'c1': 0.1, 'c2': 0.3, 'w': 0.9, 'k': 5, 'p': 2}
2021-01-28 23:36:22,252 - pyswarms.single.local_best - INFO - Optimization finished | best cost: 990.469354662893, best pos: [1.84379928e+00 1.11313262e+00 1.17545161e+02 2.40823406e-01
 3.56222315e-06 4.83059268e-06 5.55385457e-07]
2021-01-28 23:36:22,293 - pyswarms.single.local_best - INFO - Optimize for 500 iters with {'c1': 0.1, 'c2': 0.3, 'w': 0.9, 'k': 5, 'p': 2}
2021-01-28 23:36:50,827 - pyswarms.single.local_best - INFO - Optimization finished | best cost: 958.7873999795579, best pos: [1.12292573e+00 6.42838377e-01 1.16411424e+02 6.03026927e-01
 2.34199815e-06 2.21150846e-06 1.40856793e-06]
2021-01-28 23:36:50,868 - pyswarms.single.local_best - INFO - Optimize for 500 iters with {'c1': 0.1, 'c2': 0.3, 'w': 0.9, 'k': 5, 'p': 2}
2021-01-28 23:37:19,184 - pyswarms.single.local_best - INFO - Optimization finished | best cost: 906.7278178962724, best pos: [1.60820405e+00 9.67980313e-01 1.19895100e+02 2.98420417e-01
 1.86384653e-06 3.66165864e-06 1.57293672e-06]
2021-01-28 23:37:19,227 - pyswarms.single.local_best - INFO - Optimize for 500 iters with {'c1': 0.1, 'c2': 0.3, 'w': 0.9, 'k': 5, 'p': 2}
2021-01-28 23:37:45,940 - pyswarms.single.local_best - INFO - Optimization finished | best cost: 977.5718967933694, best pos: [1.79076349e+00 1.12530976e+00 1.19526687e+02 2.23682159e-01
 3.23967795e-06 2.47305153e-06 2.28531644e-06]
2021-01-28 23:37:45,983 - pyswarms.single.local_best - INFO - Optimize for 500 iters with {'c1': 0.1, 'c2': 0.3, 'w': 0.9, 'k': 5, 'p': 2}
2021-01-28 23:38:13,542 - pyswarms.single.local_best - INFO - Optimization finished | best cost: 894.2015703126779, best pos: [1.42612221e+00 9.57443345e-01 1.20561804e+02 3.15604300e-01
 9.45272391e-07 2.30475675e-06 4.87716755e-06]
2021-01-28 23:38:13,585 - pyswarms.single.local_best - INFO - Optimize for 500 iters with {'c1': 0.1, 'c2': 0.3, 'w': 0.9, 'k': 5, 'p': 2}
2021-01-28 23:38:40,137 - pyswarms.single.local_best - INFO - Optimization finished | best cost: 981.3790621434092, best pos: [1.39837571e+00 8.73587770e-01 1.17873355e+02 3.84410355e-01
 2.06943493e-07 2.13187419e-06 2.93349322e-06]
2021-01-28 23:38:40,179 - pyswarms.single.local_best - INFO - Optimize for 500 iters with {'c1': 0.1, 'c2': 0.3, 'w': 0.9, 'k': 5, 'p': 2}
2021-01-28 23:39:05,973 - pyswarms.single.local_best - INFO - Optimization finished | best cost: 966.1866993079354, best pos: [1.81314679e+00 1.15270773e+00 1.19188431e+02 2.21007714e-01
 4.65398816e-06 2.77266570e-06 1.60182817e-06]
2021-01-28 23:39:06,009 - pyswarms.single.local_best - INFO - Optimize for 500 iters with {'c1': 0.1, 'c2': 0.3, 'w': 0.9, 'k': 5, 'p': 2}
2021-01-28 23:39:34,209 - pyswarms.single.local_best - INFO - Optimization finished | best cost: 982.1044533394561, best pos: [1.34354325e+00 8.67684412e-01 1.19815181e+02 3.83303656e-01
 2.77689399e-06 4.07146565e-06 2.24662045e-06]
2021-01-28 23:39:34,252 - pyswarms.single.local_best - INFO - Optimize for 500 iters with {'c1': 0.1, 'c2': 0.3, 'w': 0.9, 'k': 5, 'p': 2}
2021-01-28 23:40:01,864 - pyswarms.single.local_best - INFO - Optimization finished | best cost: 959.7925679379143, best pos: [1.29143763e+00 8.11396938e-01 1.18704364e+02 4.27028208e-01
 1.62428332e-07 3.17937100e-06 3.05013706e-06]
2021-01-28 23:40:01,901 - pyswarms.single.local_best - INFO - Optimize for 500 iters with {'c1': 0.1, 'c2': 0.3, 'w': 0.9, 'k': 5, 'p': 2}
2021-01-28 23:40:29,957 - pyswarms.single.local_best - INFO - Optimization finished | best cost: 912.8146906946912, best pos: [1.47830199e+00 9.05799102e-01 1.18831302e+02 3.45700382e-01
 3.84742316e-06 1.33516716e-06 2.05869456e-06]
2021-01-28 23:40:29,992 - pyswarms.single.local_best - INFO - Optimize for 500 iters with {'c1': 0.1, 'c2': 0.3, 'w': 0.9, 'k': 5, 'p': 2}
2021-01-28 23:40:57,593 - pyswarms.single.local_best - INFO - Optimization finished | best cost: 918.3236507571588, best pos: [1.87946251e+00 1.18904878e+00 1.16123365e+02 2.15054684e-01
 3.38376440e-06 5.00223220e-06 1.43045306e-06]
2021-01-28 23:40:57,637 - pyswarms.single.local_best - INFO - Optimize for 500 iters with {'c1': 0.1, 'c2': 0.3, 'w': 0.9, 'k': 5, 'p': 2}
2021-01-28 23:41:24,930 - pyswarms.single.local_best - INFO - Optimization finished | best cost: 979.2501156733665, best pos: [1.43328494e+00 8.79341949e-01 1.19767708e+02 3.57666158e-01
 3.10452971e-06 3.79732740e-06 1.63157861e-06]
2021-01-28 23:41:24,969 - pyswarms.single.local_best - INFO - Optimize for 500 iters with {'c1': 0.1, 'c2': 0.3, 'w': 0.9, 'k': 5, 'p': 2}
2021-01-28 23:41:54,125 - pyswarms.single.local_best - INFO - Optimization finished | best cost: 1002.7766379762436, best pos: [1.24445091e+00 8.00701554e-01 1.19780244e+02 4.29420796e-01
 1.59525283e-06 2.64402870e-06 3.84671823e-06]
2021-01-28 23:41:54,167 - pyswarms.single.local_best - INFO - Optimize for 500 iters with {'c1': 0.1, 'c2': 0.3, 'w': 0.9, 'k': 5, 'p': 2}
2021-01-28 23:42:21,988 - pyswarms.single.local_best - INFO - Optimization finished | best cost: 995.339660365627, best pos: [1.42350642e+00 8.93398181e-01 1.20328201e+02 3.53130266e-01
 1.21275836e-06 3.10337918e-06 2.59929228e-06]
2021-01-28 23:42:22,030 - pyswarms.single.local_best - INFO - Optimize for 500 iters with {'c1': 0.1, 'c2': 0.3, 'w': 0.9, 'k': 5, 'p': 2}
2021-01-28 23:42:47,781 - pyswarms.single.local_best - INFO - Optimization finished | best cost: 977.4002830057955, best pos: [1.71095944e+00 1.09951956e+00 1.20522670e+02 2.24739838e-01
 2.78272561e-06 2.72885413e-06 3.52262600e-06]
2021-01-28 23:42:47,823 - pyswarms.single.local_best - INFO - Optimize for 500 iters with {'c1': 0.1, 'c2': 0.3, 'w': 0.9, 'k': 5, 'p': 2}
2021-01-28 23:43:15,528 - pyswarms.single.local_best - INFO - Optimization finished | best cost: 930.4128805018208, best pos: [1.24393013e+00 8.17800326e-01 1.22331430e+02 3.98956622e-01
 1.97265135e-06 4.31542237e-06 4.24925053e-06]
2021-01-28 23:43:15,572 - pyswarms.single.local_best - INFO - Optimize for 500 iters with {'c1': 0.1, 'c2': 0.3, 'w': 0.9, 'k': 5, 'p': 2}
2021-01-28 23:43:42,204 - pyswarms.single.local_best - INFO - Optimization finished | best cost: 962.8091011172492, best pos: [1.28064846e+00 7.98169012e-01 1.19847939e+02 4.17411019e-01
 2.38800183e-06 2.22500089e-06 3.41680347e-06]
2021-01-28 23:43:42,247 - pyswarms.single.local_best - INFO - Optimize for 500 iters with {'c1': 0.1, 'c2': 0.3, 'w': 0.9, 'k': 5, 'p': 2}
2021-01-28 23:44:10,437 - pyswarms.single.local_best - INFO - Optimization finished | best cost: 936.4139593248706, best pos: [1.54872018e+00 9.78723065e-01 1.19844003e+02 3.03253677e-01
 6.46025898e-07 2.45465855e-06 2.83404557e-06]
2021-01-28 23:44:10,474 - pyswarms.single.local_best - INFO - Optimize for 500 iters with {'c1': 0.1, 'c2': 0.3, 'w': 0.9, 'k': 5, 'p': 2}
2021-01-28 23:44:38,423 - pyswarms.single.local_best - INFO - Optimization finished | best cost: 899.4977791218379, best pos: [1.24414949e+00 8.12044708e-01 1.20312824e+02 4.16428686e-01
 2.58959070e-06 1.64105639e-06 4.40684727e-06]
2021-01-28 23:44:38,460 - pyswarms.single.local_best - INFO - Optimize for 500 iters with {'c1': 0.1, 'c2': 0.3, 'w': 0.9, 'k': 5, 'p': 2}
2021-01-28 23:45:06,038 - pyswarms.single.local_best - INFO - Optimization finished | best cost: 950.6001766417928, best pos: [1.30799404e+00 8.13902571e-01 1.18103419e+02 4.24941791e-01
 3.44104276e-06 2.64927406e-06 2.14722976e-06]
2021-01-28 23:45:06,078 - pyswarms.single.local_best - INFO - Optimize for 500 iters with {'c1': 0.1, 'c2': 0.3, 'w': 0.9, 'k': 5, 'p': 2}
2021-01-28 23:45:32,475 - pyswarms.single.local_best - INFO - Optimization finished | best cost: 911.9295871316792, best pos: [1.74456871e+00 1.15563914e+00 1.21527101e+02 2.07489298e-01
 3.77800802e-06 2.59807923e-06 3.36871220e-06]
2021-01-28 23:45:32,516 - pyswarms.single.local_best - INFO - Optimize for 500 iters with {'c1': 0.1, 'c2': 0.3, 'w': 0.9, 'k': 5, 'p': 2}
2021-01-28 23:45:59,659 - pyswarms.single.local_best - INFO - Optimization finished | best cost: 950.9788884782718, best pos: [1.55179837e+00 9.68376485e-01 1.19882866e+02 3.05773669e-01
 1.59228082e-06 1.68405149e-06 2.67589670e-06]
2021-01-28 23:45:59,701 - pyswarms.single.local_best - INFO - Optimize for 500 iters with {'c1': 0.1, 'c2': 0.3, 'w': 0.9, 'k': 5, 'p': 2}
2021-01-28 23:46:27,885 - pyswarms.single.local_best - INFO - Optimization finished | best cost: 974.2040136835919, best pos: [1.40081054e+00 8.49355235e-01 1.19177235e+02 3.83166036e-01
 3.22841025e-06 2.99291822e-06 1.66197016e-06]
2021-01-28 23:46:27,927 - pyswarms.single.local_best - INFO - Optimize for 500 iters with {'c1': 0.1, 'c2': 0.3, 'w': 0.9, 'k': 5, 'p': 2}
2021-01-28 23:46:54,917 - pyswarms.single.local_best - INFO - Optimization finished | best cost: 1007.7563945614855, best pos: [1.81597935e+00 1.18198242e+00 1.19539564e+02 2.03903567e-01
 3.22744416e-07 4.78557334e-06 3.06442315e-06]
2021-01-28 23:46:54,959 - pyswarms.single.local_best - INFO - Optimize for 500 iters with {'c1': 0.1, 'c2': 0.3, 'w': 0.9, 'k': 5, 'p': 2}
2021-01-28 23:47:22,410 - pyswarms.single.local_best - INFO - Optimization finished | best cost: 927.6312659931677, best pos: [1.74349509e+00 1.07118578e+00 1.19284986e+02 2.46355062e-01
 1.83357488e-06 3.13948021e-06 2.05328780e-06]
2021-01-28 23:47:22,449 - pyswarms.single.local_best - INFO - Optimize for 500 iters with {'c1': 0.1, 'c2': 0.3, 'w': 0.9, 'k': 5, 'p': 2}
2021-01-28 23:47:50,371 - pyswarms.single.local_best - INFO - Optimization finished | best cost: 900.893018989641, best pos: [1.15314208e+00 7.04941954e-01 1.19348827e+02 5.08658054e-01
 2.92770161e-06 1.92214228e-06 3.07501725e-06]
2021-01-28 23:47:50,415 - pyswarms.single.local_best - INFO - Optimize for 500 iters with {'c1': 0.1, 'c2': 0.3, 'w': 0.9, 'k': 5, 'p': 2}
2021-01-28 23:48:17,069 - pyswarms.single.local_best - INFO - Optimization finished | best cost: 896.6404243474944, best pos: [1.83271753e+00 1.14106217e+00 1.19752154e+02 2.10675259e-01
 1.57505861e-06 3.05661559e-07 3.05197387e-06]
2021-01-28 23:48:17,111 - pyswarms.single.local_best - INFO - Optimize for 500 iters with {'c1': 0.1, 'c2': 0.3, 'w': 0.9, 'k': 5, 'p': 2}
2021-01-28 23:48:43,817 - pyswarms.single.local_best - INFO - Optimization finished | best cost: 991.5417168905693, best pos: [1.58546256e+00 1.01042801e+00 1.20156425e+02 2.79397697e-01
 1.87684575e-06 2.36364739e-06 3.06752636e-06]
2021-01-28 23:48:43,862 - pyswarms.single.local_best - INFO - Optimize for 500 iters with {'c1': 0.1, 'c2': 0.3, 'w': 0.9, 'k': 5, 'p': 2}
2021-01-28 23:49:11,458 - pyswarms.single.local_best - INFO - Optimization finished | best cost: 894.8177113737204, best pos: [1.49432283e+00 9.21087417e-01 1.19654527e+02 3.33783182e-01
 1.16053277e-06 4.61546471e-07 3.07703883e-06]
2021-01-28 23:49:11,500 - pyswarms.single.local_best - INFO - Optimize for 500 iters with {'c1': 0.1, 'c2': 0.3, 'w': 0.9, 'k': 5, 'p': 2}
2021-01-28 23:49:38,531 - pyswarms.single.local_best - INFO - Optimization finished | best cost: 952.3340333005394, best pos: [1.44733867e+00 9.15971841e-01 1.19760129e+02 3.36258649e-01
 1.84008670e-06 3.12432752e-06 2.96397797e-06]
2021-01-28 23:49:38,575 - pyswarms.single.local_best - INFO - Optimize for 500 iters with {'c1': 0.1, 'c2': 0.3, 'w': 0.9, 'k': 5, 'p': 2}
2021-01-28 23:50:05,133 - pyswarms.single.local_best - INFO - Optimization finished | best cost: 989.2570000113753, best pos: [1.77212819e+00 1.05977907e+00 1.16986307e+02 2.60629289e-01
 2.06106880e-06 2.71847927e-06 1.61924961e-06]
2021-01-28 23:50:05,177 - pyswarms.single.local_best - INFO - Optimize for 500 iters with {'c1': 0.1, 'c2': 0.3, 'w': 0.9, 'k': 5, 'p': 2}
2021-01-28 23:50:32,384 - pyswarms.single.local_best - INFO - Optimization finished | best cost: 906.5103964078229, best pos: [1.54104940e+00 9.95345848e-01 1.20172117e+02 2.92329657e-01
 1.87945053e-06 8.51388720e-07 3.54583943e-06]
2021-01-28 23:50:32,429 - pyswarms.single.local_best - INFO - Optimize for 500 iters with {'c1': 0.1, 'c2': 0.3, 'w': 0.9, 'k': 5, 'p': 2}
2021-01-28 23:50:57,898 - pyswarms.single.local_best - INFO - Optimization finished | best cost: 962.7733091053486, best pos: [1.60708915e+00 1.03886284e+00 1.21427144e+02 2.58600190e-01
 3.67843858e-06 4.44433038e-06 2.53937863e-06]
2021-01-28 23:50:57,939 - pyswarms.single.local_best - INFO - Optimize for 500 iters with {'c1': 0.1, 'c2': 0.3, 'w': 0.9, 'k': 5, 'p': 2}
2021-01-28 23:51:25,494 - pyswarms.single.local_best - INFO - Optimization finished | best cost: 943.4624179021195, best pos: [1.43886776e+00 9.43151244e-01 1.22019335e+02 3.12831627e-01
 3.02204638e-06 1.36575616e-06 4.10015564e-06]
2021-01-28 23:51:25,537 - pyswarms.single.local_best - INFO - Optimize for 500 iters with {'c1': 0.1, 'c2': 0.3, 'w': 0.9, 'k': 5, 'p': 2}
2021-01-28 23:51:52,871 - pyswarms.single.local_best - INFO - Optimization finished | best cost: 943.4774827679184, best pos: [1.74509058e+00 1.08891657e+00 1.18929095e+02 2.51525266e-01
 5.85694287e-07 2.20838508e-06 2.25715647e-06]
2021-01-28 23:51:52,916 - pyswarms.single.local_best - INFO - Optimize for 500 iters with {'c1': 0.1, 'c2': 0.3, 'w': 0.9, 'k': 5, 'p': 2}
2021-01-28 23:52:19,606 - pyswarms.single.local_best - INFO - Optimization finished | best cost: 946.0411316926368, best pos: [1.60139652e+00 9.79150185e-01 1.19705498e+02 2.93881773e-01
 1.13076190e-06 8.62621341e-07 2.86072368e-06]
2021-01-28 23:52:19,646 - pyswarms.single.local_best - INFO - Optimize for 500 iters with {'c1': 0.1, 'c2': 0.3, 'w': 0.9, 'k': 5, 'p': 2}
2021-01-28 23:52:47,071 - pyswarms.single.local_best - INFO - Optimization finished | best cost: 1012.1669730912992, best pos: [1.78709470e+00 1.16888819e+00 1.20721876e+02 1.99645189e-01
 2.20726791e-06 2.14922823e-06 3.80712518e-06]
2021-01-28 23:52:47,115 - pyswarms.single.local_best - INFO - Optimize for 500 iters with {'c1': 0.1, 'c2': 0.3, 'w': 0.9, 'k': 5, 'p': 2}
2021-01-28 23:53:13,275 - pyswarms.single.local_best - INFO - Optimization finished | best cost: 1003.2212349846566, best pos: [1.24019021e+00 7.76461330e-01 1.17797080e+02 4.58504260e-01
 4.00805733e-06 2.97978903e-06 2.16072310e-06]
2021-01-28 23:53:13,315 - pyswarms.single.local_best - INFO - Optimize for 500 iters with {'c1': 0.1, 'c2': 0.3, 'w': 0.9, 'k': 5, 'p': 2}
2021-01-28 23:53:41,155 - pyswarms.single.local_best - INFO - Optimization finished | best cost: 952.4532514435175, best pos: [1.14535560e+00 7.31613080e-01 1.20123168e+02 4.94965771e-01
 2.67028748e-06 4.27440742e-06 2.48189260e-06]
2021-01-28 23:53:41,206 - pyswarms.single.local_best - INFO - Optimize for 500 iters with {'c1': 0.1, 'c2': 0.3, 'w': 0.9, 'k': 5, 'p': 2}
2021-01-28 23:54:09,273 - pyswarms.single.local_best - INFO - Optimization finished | best cost: 942.4065106794903, best pos: [1.55355658e+00 9.86531120e-01 1.19461549e+02 2.97938500e-01
 3.58709374e-06 1.46055147e-06 2.64460162e-06]
2021-01-28 23:54:09,317 - pyswarms.single.local_best - INFO - Optimize for 500 iters with {'c1': 0.1, 'c2': 0.3, 'w': 0.9, 'k': 5, 'p': 2}
2021-01-28 23:54:37,357 - pyswarms.single.local_best - INFO - Optimization finished | best cost: 973.7759666092608, best pos: [1.58986107e+00 1.00572787e+00 1.20682826e+02 2.77922684e-01
 2.81689075e-06 4.59922026e-07 3.20344673e-06]
2021-01-28 23:54:37,400 - pyswarms.single.local_best - INFO - Optimize for 500 iters with {'c1': 0.1, 'c2': 0.3, 'w': 0.9, 'k': 5, 'p': 2}
2021-01-28 23:55:05,270 - pyswarms.single.local_best - INFO - Optimization finished | best cost: 987.0906721015681, best pos: [1.26141787e+00 8.27791301e-01 1.20630806e+02 3.93525308e-01
 2.57426416e-06 4.62258622e-06 4.33831105e-06]
2021-01-28 23:55:05,315 - pyswarms.single.local_best - INFO - Optimize for 500 iters with {'c1': 0.1, 'c2': 0.3, 'w': 0.9, 'k': 5, 'p': 2}
2021-01-28 23:55:33,230 - pyswarms.single.local_best - INFO - Optimization finished | best cost: 1023.282441747735, best pos: [1.32858941e+00 8.16510566e-01 1.20042298e+02 4.06015138e-01
 2.32946930e-06 4.22839367e-06 1.78835665e-06]
2021-01-28 23:55:33,269 - pyswarms.single.local_best - INFO - Optimize for 500 iters with {'c1': 0.1, 'c2': 0.3, 'w': 0.9, 'k': 5, 'p': 2}
2021-01-28 23:55:59,370 - pyswarms.single.local_best - INFO - Optimization finished | best cost: 896.131647360167, best pos: [1.32149440e+00 8.48494020e-01 1.19947959e+02 3.80924868e-01
 3.00280466e-06 3.28039866e-06 3.45455239e-06]
2021-01-28 23:55:59,410 - pyswarms.single.local_best - INFO - Optimize for 500 iters with {'c1': 0.1, 'c2': 0.3, 'w': 0.9, 'k': 5, 'p': 2}
2021-01-28 23:56:25,926 - pyswarms.single.local_best - INFO - Optimization finished | best cost: 1029.3829673460777, best pos: [1.51160546e+00 9.50574649e-01 1.20019727e+02 3.09868328e-01
 2.29970298e-07 2.57031936e-06 3.54429498e-06]
2021-01-28 23:56:25,970 - pyswarms.single.local_best - INFO - Optimize for 500 iters with {'c1': 0.1, 'c2': 0.3, 'w': 0.9, 'k': 5, 'p': 2}
2021-01-28 23:56:52,376 - pyswarms.single.local_best - INFO - Optimization finished | best cost: 1007.1754907651489, best pos: [1.65368446e+00 1.10500456e+00 1.20637067e+02 2.36462388e-01
 3.14041518e-06 2.50682864e-06 3.59351562e-06]
2021-01-28 23:56:52,420 - pyswarms.single.local_best - INFO - Optimize for 500 iters with {'c1': 0.1, 'c2': 0.3, 'w': 0.9, 'k': 5, 'p': 2}
2021-01-28 23:57:19,113 - pyswarms.single.local_best - INFO - Optimization finished | best cost: 919.2921392903718, best pos: [1.80925014e+00 1.18590758e+00 1.18766840e+02 2.06352140e-01
 3.98956307e-06 2.15467727e-06 2.80321273e-06]
2021-01-28 23:57:19,158 - pyswarms.single.local_best - INFO - Optimize for 500 iters with {'c1': 0.1, 'c2': 0.3, 'w': 0.9, 'k': 5, 'p': 2}
2021-01-28 23:57:47,580 - pyswarms.single.local_best - INFO - Optimization finished | best cost: 995.0701088530419, best pos: [1.08117168e+00 6.50477223e-01 1.16880964e+02 6.02239364e-01
 3.65568611e-06 1.33158169e-06 2.31278546e-06]
2021-01-28 23:57:47,624 - pyswarms.single.local_best - INFO - Optimize for 500 iters with {'c1': 0.1, 'c2': 0.3, 'w': 0.9, 'k': 5, 'p': 2}
2021-01-28 23:58:15,527 - pyswarms.single.local_best - INFO - Optimization finished | best cost: 936.0702168616253, best pos: [1.48297678e+00 9.33987694e-01 1.19560353e+02 3.23771558e-01
 1.55475529e-06 1.95555393e-06 3.30858075e-06]
2021-01-28 23:58:15,568 - pyswarms.single.local_best - INFO - Optimize for 500 iters with {'c1': 0.1, 'c2': 0.3, 'w': 0.9, 'k': 5, 'p': 2}
2021-01-28 23:58:42,946 - pyswarms.single.local_best - INFO - Optimization finished | best cost: 935.1499547693536, best pos: [1.54312461e+00 1.01161386e+00 1.20555553e+02 2.80946255e-01
 8.42232087e-07 2.34904724e-06 3.92949108e-06]
2021-01-28 23:58:42,988 - pyswarms.single.local_best - INFO - Optimize for 500 iters with {'c1': 0.1, 'c2': 0.3, 'w': 0.9, 'k': 5, 'p': 2}
2021-01-28 23:59:11,154 - pyswarms.single.local_best - INFO - Optimization finished | best cost: 1056.460979785287, best pos: [1.22250456e+00 7.52417337e-01 1.19684506e+02 4.63506298e-01
 3.85863834e-07 4.17344983e-06 2.77328967e-06]
2021-01-28 23:59:11,200 - pyswarms.single.local_best - INFO - Optimize for 500 iters with {'c1': 0.1, 'c2': 0.3, 'w': 0.9, 'k': 5, 'p': 2}
2021-01-28 23:59:37,368 - pyswarms.single.local_best - INFO - Optimization finished | best cost: 958.9447372054268, best pos: [1.52214946e+00 9.61482916e-01 1.19249554e+02 3.08012645e-01
 1.90119552e-06 1.54441961e-06 3.40352492e-06]
2021-01-28 23:59:37,409 - pyswarms.single.local_best - INFO - Optimize for 500 iters with {'c1': 0.1, 'c2': 0.3, 'w': 0.9, 'k': 5, 'p': 2}
2021-01-29 00:00:05,136 - pyswarms.single.local_best - INFO - Optimization finished | best cost: 967.6572808022199, best pos: [1.06998057e+00 6.69288246e-01 1.20931761e+02 5.49519781e-01
 2.75781888e-06 3.45412237e-06 2.96975766e-06]
2021-01-29 00:00:05,173 - pyswarms.single.local_best - INFO - Optimize for 500 iters with {'c1': 0.1, 'c2': 0.3, 'w': 0.9, 'k': 5, 'p': 2}
2021-01-29 00:00:33,044 - pyswarms.single.local_best - INFO - Optimization finished | best cost: 945.7376904004343, best pos: [1.00325274e+00 6.39585662e-01 1.19799146e+02 6.04297886e-01
 1.13224640e-06 2.34376392e-06 4.63189034e-06]
2021-01-29 00:00:33,088 - pyswarms.single.local_best - INFO - Optimize for 500 iters with {'c1': 0.1, 'c2': 0.3, 'w': 0.9, 'k': 5, 'p': 2}
2021-01-29 00:01:00,455 - pyswarms.single.local_best - INFO - Optimization finished | best cost: 1041.8785989870826, best pos: [1.72594142e+00 1.08265841e+00 1.20773499e+02 2.34349539e-01
 2.26417968e-06 3.15307430e-06 2.61975123e-06]
2021-01-29 00:01:00,500 - pyswarms.single.local_best - INFO - Optimize for 500 iters with {'c1': 0.1, 'c2': 0.3, 'w': 0.9, 'k': 5, 'p': 2}
2021-01-29 00:01:27,138 - pyswarms.single.local_best - INFO - Optimization finished | best cost: 953.5447156791126, best pos: [1.75003543e+00 1.14659059e+00 1.20394514e+02 2.15826162e-01
 2.08452000e-06 2.54719439e-06 3.28671467e-06]
2021-01-29 00:01:27,183 - pyswarms.single.local_best - INFO - Optimize for 500 iters with {'c1': 0.1, 'c2': 0.3, 'w': 0.9, 'k': 5, 'p': 2}
2021-01-29 00:01:55,040 - pyswarms.single.local_best - INFO - Optimization finished | best cost: 1077.8805627624429, best pos: [1.48937314e+00 9.20699512e-01 1.19635285e+02 3.27101314e-01
 3.62195686e-06 7.64015213e-07 2.84676204e-06]
2021-01-29 00:01:55,085 - pyswarms.single.local_best - INFO - Optimize for 500 iters with {'c1': 0.1, 'c2': 0.3, 'w': 0.9, 'k': 5, 'p': 2}
2021-01-29 00:02:21,765 - pyswarms.single.local_best - INFO - Optimization finished | best cost: 1036.9516483463656, best pos: [1.47265414e+00 8.48201286e-01 1.15996065e+02 4.07959263e-01
 7.92083549e-07 3.02586775e-06 9.24959245e-07]
2021-01-29 00:02:21,810 - pyswarms.single.local_best - INFO - Optimize for 500 iters with {'c1': 0.1, 'c2': 0.3, 'w': 0.9, 'k': 5, 'p': 2}
2021-01-29 00:02:48,689 - pyswarms.single.local_best - INFO - Optimization finished | best cost: 1027.6408855792902, best pos: [1.32194400e+00 8.61740683e-01 1.22344287e+02 3.53365208e-01
 2.41719209e-06 4.82915553e-06 4.52734852e-06]
2021-01-29 00:02:48,730 - pyswarms.single.local_best - INFO - Optimize for 500 iters with {'c1': 0.1, 'c2': 0.3, 'w': 0.9, 'k': 5, 'p': 2}
2021-01-29 00:03:15,168 - pyswarms.single.local_best - INFO - Optimization finished | best cost: 978.190389466952, best pos: [1.78226881e+00 1.01875250e+00 1.15206683e+02 2.86482600e-01
 1.77932152e-06 7.15016081e-07 1.67383959e-06]
2021-01-29 00:03:15,208 - pyswarms.single.local_best - INFO - Optimize for 500 iters with {'c1': 0.1, 'c2': 0.3, 'w': 0.9, 'k': 5, 'p': 2}
2021-01-29 00:03:43,111 - pyswarms.single.local_best - INFO - Optimization finished | best cost: 952.6887286361509, best pos: [1.72001614e+00 1.09424814e+00 1.18745775e+02 2.46642362e-01
 3.20644594e-06 2.85267384e-06 2.15332767e-06]
2021-01-29 00:03:43,151 - pyswarms.single.local_best - INFO - Optimize for 500 iters with {'c1': 0.1, 'c2': 0.3, 'w': 0.9, 'k': 5, 'p': 2}
2021-01-29 00:04:11,437 - pyswarms.single.local_best - INFO - Optimization finished | best cost: 1007.8984234085278, best pos: [1.48275119e+00 9.26520505e-01 1.19374836e+02 3.37506093e-01
 3.58670748e-06 1.76413974e-06 2.08225991e-06]
2021-01-29 00:04:11,481 - pyswarms.single.local_best - INFO - Optimize for 500 iters with {'c1': 0.1, 'c2': 0.3, 'w': 0.9, 'k': 5, 'p': 2}
2021-01-29 00:04:39,047 - pyswarms.single.local_best - INFO - Optimization finished | best cost: 993.9990542768629, best pos: [1.42506683e+00 9.16216078e-01 1.22171164e+02 3.17764888e-01
 1.76968922e-06 4.81770174e-06 3.64936396e-06]
2021-01-29 00:04:39,088 - pyswarms.single.local_best - INFO - Optimize for 500 iters with {'c1': 0.1, 'c2': 0.3, 'w': 0.9, 'k': 5, 'p': 2}
2021-01-29 00:05:05,055 - pyswarms.single.local_best - INFO - Optimization finished | best cost: 1056.175653889815, best pos: [1.70579737e+00 1.14255677e+00 1.26086469e+02 1.87626094e-01
 3.72545917e-06 3.46623877e-06 4.61829197e-06]
2021-01-29 00:05:05,097 - pyswarms.single.local_best - INFO - Optimize for 500 iters with {'c1': 0.1, 'c2': 0.3, 'w': 0.9, 'k': 5, 'p': 2}
2021-01-29 00:05:32,650 - pyswarms.single.local_best - INFO - Optimization finished | best cost: 930.8949079125161, best pos: [1.40454866e+00 8.75700564e-01 1.21134675e+02 3.53006611e-01
 9.54217153e-07 4.06481176e-06 2.77012119e-06]
2021-01-29 00:05:32,694 - pyswarms.single.local_best - INFO - Optimize for 500 iters with {'c1': 0.1, 'c2': 0.3, 'w': 0.9, 'k': 5, 'p': 2}
2021-01-29 00:05:59,424 - pyswarms.single.local_best - INFO - Optimization finished | best cost: 980.7810280382178, best pos: [1.42169601e+00 9.30039277e-01 1.24059237e+02 3.06189851e-01
 1.72387787e-06 1.09645096e-06 4.97545625e-06]
2021-01-29 00:05:59,466 - pyswarms.single.local_best - INFO - Optimize for 500 iters with {'c1': 0.1, 'c2': 0.3, 'w': 0.9, 'k': 5, 'p': 2}
2021-01-29 00:06:26,634 - pyswarms.single.local_best - INFO - Optimization finished | best cost: 982.7264233373496, best pos: [1.74833010e+00 1.10906313e+00 1.18728125e+02 2.35622973e-01
 2.92471462e-06 2.89592830e-06 2.26812283e-06]
2021-01-29 00:06:26,680 - pyswarms.single.local_best - INFO - Optimize for 500 iters with {'c1': 0.1, 'c2': 0.3, 'w': 0.9, 'k': 5, 'p': 2}
2021-01-29 00:06:53,612 - pyswarms.single.local_best - INFO - Optimization finished | best cost: 1002.638756270379, best pos: [1.63483082e+00 1.02982163e+00 1.18166616e+02 2.76133435e-01
 2.64827929e-06 2.12225576e-06 2.65120993e-06]
2021-01-29 00:06:53,654 - pyswarms.single.local_best - INFO - Optimize for 500 iters with {'c1': 0.1, 'c2': 0.3, 'w': 0.9, 'k': 5, 'p': 2}
2021-01-29 00:07:20,554 - pyswarms.single.local_best - INFO - Optimization finished | best cost: 908.7146656098464, best pos: [1.09529606e+00 6.64821879e-01 1.18383524e+02 5.73340742e-01
 1.77495659e-06 2.74802329e-06 2.34137847e-06]
2021-01-29 00:07:20,598 - pyswarms.single.local_best - INFO - Optimize for 500 iters with {'c1': 0.1, 'c2': 0.3, 'w': 0.9, 'k': 5, 'p': 2}
2021-01-29 00:07:46,591 - pyswarms.single.local_best - INFO - Optimization finished | best cost: 990.8239806020608, best pos: [1.86448077e+00 1.22169383e+00 1.20948923e+02 1.76370774e-01
 1.16045745e-06 2.24908969e-06 4.06743270e-06]
2021-01-29 00:07:46,642 - pyswarms.single.local_best - INFO - Optimize for 500 iters with {'c1': 0.1, 'c2': 0.3, 'w': 0.9, 'k': 5, 'p': 2}
2021-01-29 00:08:13,236 - pyswarms.single.local_best - INFO - Optimization finished | best cost: 993.5532428574131, best pos: [1.80726622e+00 1.19296054e+00 1.18563607e+02 2.09567171e-01
 2.28460128e-06 3.29437927e-06 2.70780328e-06]
2021-01-29 00:08:13,279 - pyswarms.single.local_best - INFO - Optimize for 500 iters with {'c1': 0.1, 'c2': 0.3, 'w': 0.9, 'k': 5, 'p': 2}
2021-01-29 00:08:39,155 - pyswarms.single.local_best - INFO - Optimization finished | best cost: 958.5492700866052, best pos: [1.84415629e+00 1.11317969e+00 1.19565456e+02 2.30218385e-01
 2.63695371e-06 3.20068103e-06 1.18204150e-06]
2021-01-29 00:08:39,197 - pyswarms.single.local_best - INFO - Optimize for 500 iters with {'c1': 0.1, 'c2': 0.3, 'w': 0.9, 'k': 5, 'p': 2}
2021-01-29 00:09:04,818 - pyswarms.single.local_best - INFO - Optimization finished | best cost: 964.2298621812481, best pos: [1.40122537e+00 9.46694483e-01 1.19103584e+02 3.37227505e-01
 2.79892861e-06 2.22330311e-06 3.94805593e-06]
2021-01-29 00:09:04,856 - pyswarms.single.local_best - INFO - Optimize for 500 iters with {'c1': 0.1, 'c2': 0.3, 'w': 0.9, 'k': 5, 'p': 2}
2021-01-29 00:09:32,781 - pyswarms.single.local_best - INFO - Optimization finished | best cost: 967.4624457092905, best pos: [1.19910488e+00 7.85709082e-01 1.20121973e+02 4.45654779e-01
 3.43889361e-06 2.26357185e-06 3.83063639e-06]
2021-01-29 00:09:32,826 - pyswarms.single.local_best - INFO - Optimize for 500 iters with {'c1': 0.1, 'c2': 0.3, 'w': 0.9, 'k': 5, 'p': 2}
2021-01-29 00:10:00,805 - pyswarms.single.local_best - INFO - Optimization finished | best cost: 954.8755682092306, best pos: [1.46782145e+00 9.20935953e-01 1.19419088e+02 3.38247739e-01
 1.31193041e-06 3.25066872e-06 2.53083391e-06]
2021-01-29 00:10:00,849 - pyswarms.single.local_best - INFO - Optimize for 500 iters with {'c1': 0.1, 'c2': 0.3, 'w': 0.9, 'k': 5, 'p': 2}
2021-01-29 00:10:28,004 - pyswarms.single.local_best - INFO - Optimization finished | best cost: 979.3674640877846, best pos: [1.72198025e+00 1.08988906e+00 1.19610134e+02 2.39546663e-01
 6.46206119e-08 1.94522187e-06 3.30811389e-06]
2021-01-29 00:10:28,045 - pyswarms.single.local_best - INFO - Optimize for 500 iters with {'c1': 0.1, 'c2': 0.3, 'w': 0.9, 'k': 5, 'p': 2}
2021-01-29 00:10:54,923 - pyswarms.single.local_best - INFO - Optimization finished | best cost: 966.6005446643228, best pos: [1.44176331e+00 9.15319724e-01 1.17819102e+02 3.49737883e-01
 5.88534127e-07 4.78008030e-06 2.63833903e-06]
2021-01-29 00:10:54,966 - pyswarms.single.local_best - INFO - Optimize for 500 iters with {'c1': 0.1, 'c2': 0.3, 'w': 0.9, 'k': 5, 'p': 2}
2021-01-29 00:11:23,244 - pyswarms.single.local_best - INFO - Optimization finished | best cost: 981.472588812452, best pos: [1.41289585e+00 8.87316761e-01 1.19185037e+02 3.57795669e-01
 1.62375572e-06 1.58422095e-06 3.39074951e-06]
2021-01-29 00:11:23,291 - pyswarms.single.local_best - INFO - Optimize for 500 iters with {'c1': 0.1, 'c2': 0.3, 'w': 0.9, 'k': 5, 'p': 2}
2021-01-29 00:11:50,536 - pyswarms.single.local_best - INFO - Optimization finished | best cost: 969.4057244112596, best pos: [1.40432632e+00 9.80852693e-01 1.23073897e+02 2.96586063e-01
 4.54015551e-06 4.78682442e-06 4.53995677e-06]
2021-01-29 00:11:50,582 - pyswarms.single.local_best - INFO - Optimize for 500 iters with {'c1': 0.1, 'c2': 0.3, 'w': 0.9, 'k': 5, 'p': 2}
2021-01-29 00:12:17,684 - pyswarms.single.local_best - INFO - Optimization finished | best cost: 979.2095896239678, best pos: [1.17687252e+00 7.71163021e-01 1.20874321e+02 4.52655494e-01
 1.80060759e-06 2.93439819e-06 4.38670952e-06]
2021-01-29 00:12:17,727 - pyswarms.single.local_best - INFO - Optimize for 500 iters with {'c1': 0.1, 'c2': 0.3, 'w': 0.9, 'k': 5, 'p': 2}
2021-01-29 00:12:46,407 - pyswarms.single.local_best - INFO - Optimization finished | best cost: 922.743351555056, best pos: [1.34740895e+00 8.47612164e-01 1.19280086e+02 3.86390067e-01
 1.67914844e-06 5.85117670e-07 3.86200282e-06]
2021-01-29 00:12:46,450 - pyswarms.single.local_best - INFO - Optimize for 500 iters with {'c1': 0.1, 'c2': 0.3, 'w': 0.9, 'k': 5, 'p': 2}
2021-01-29 00:13:15,537 - pyswarms.single.local_best - INFO - Optimization finished | best cost: 944.816134537811, best pos: [1.37454438e+00 8.65633050e-01 1.19216432e+02 3.79781245e-01
 8.45588242e-07 3.29281419e-06 2.80316126e-06]
2021-01-29 00:13:15,580 - pyswarms.single.local_best - INFO - Optimize for 500 iters with {'c1': 0.1, 'c2': 0.3, 'w': 0.9, 'k': 5, 'p': 2}
2021-01-29 00:13:43,324 - pyswarms.single.local_best - INFO - Optimization finished | best cost: 939.4325106350637, best pos: [1.12978137e+00 7.02184332e-01 1.19781620e+02 5.17207777e-01
 2.48894333e-06 1.40214469e-06 3.67160708e-06]
2021-01-29 00:13:43,368 - pyswarms.single.local_best - INFO - Optimize for 500 iters with {'c1': 0.1, 'c2': 0.3, 'w': 0.9, 'k': 5, 'p': 2}
2021-01-29 00:14:10,401 - pyswarms.single.local_best - INFO - Optimization finished | best cost: 977.3752479433901, best pos: [1.72559847e+00 1.09134869e+00 1.18831403e+02 2.42930182e-01
 3.41358762e-06 4.48972492e-06 1.83097344e-06]
2021-01-29 00:14:10,440 - pyswarms.single.local_best - INFO - Optimize for 500 iters with {'c1': 0.1, 'c2': 0.3, 'w': 0.9, 'k': 5, 'p': 2}
2021-01-29 00:14:38,011 - pyswarms.single.local_best - INFO - Optimization finished | best cost: 947.1041504059347, best pos: [1.24425581e+00 7.24206387e-01 1.18047324e+02 4.99033564e-01
 3.38680852e-06 2.07316949e-06 1.22147532e-06]
2021-01-29 00:14:38,053 - pyswarms.single.local_best - INFO - Optimize for 500 iters with {'c1': 0.1, 'c2': 0.3, 'w': 0.9, 'k': 5, 'p': 2}
2021-01-29 00:15:07,459 - pyswarms.single.local_best - INFO - Optimization finished | best cost: 943.1765043395658, best pos: [1.22060395e+00 7.55461408e-01 1.19471924e+02 4.69502477e-01
 2.86150992e-06 1.17693108e-06 2.89042713e-06]
2021-01-29 00:15:07,503 - pyswarms.single.local_best - INFO - Optimize for 500 iters with {'c1': 0.1, 'c2': 0.3, 'w': 0.9, 'k': 5, 'p': 2}
2021-01-29 00:15:34,073 - pyswarms.single.local_best - INFO - Optimization finished | best cost: 961.8966360933707, best pos: [1.50462791e+00 9.47893122e-01 1.18875073e+02 3.26574734e-01
 1.14389104e-06 1.14138098e-06 3.11252289e-06]
2021-01-29 00:15:34,115 - pyswarms.single.local_best - INFO - Optimize for 500 iters with {'c1': 0.1, 'c2': 0.3, 'w': 0.9, 'k': 5, 'p': 2}
2021-01-29 00:16:00,925 - pyswarms.single.local_best - INFO - Optimization finished | best cost: 934.8886985937537, best pos: [1.53497439e+00 1.03221570e+00 1.20221365e+02 2.73537780e-01
 1.62928259e-06 1.84988595e-06 4.60448555e-06]
2021-01-29 00:16:00,968 - pyswarms.single.local_best - INFO - Optimize for 500 iters with {'c1': 0.1, 'c2': 0.3, 'w': 0.9, 'k': 5, 'p': 2}
2021-01-29 00:16:27,643 - pyswarms.single.local_best - INFO - Optimization finished | best cost: 981.9613552833241, best pos: [1.63309848e+00 1.04537117e+00 1.20417674e+02 2.59875107e-01
 1.66484116e-06 3.13157833e-06 2.99835261e-06]
2021-01-29 00:16:27,685 - pyswarms.single.local_best - INFO - Optimize for 500 iters with {'c1': 0.1, 'c2': 0.3, 'w': 0.9, 'k': 5, 'p': 2}
2021-01-29 00:16:55,647 - pyswarms.single.local_best - INFO - Optimization finished | best cost: 997.0244762191718, best pos: [1.27915395e+00 8.26035751e-01 1.20518852e+02 4.02143201e-01
 2.09258806e-06 2.24848684e-06 4.01841153e-06]
2021-01-29 00:16:55,690 - pyswarms.single.local_best - INFO - Optimize for 500 iters with {'c1': 0.1, 'c2': 0.3, 'w': 0.9, 'k': 5, 'p': 2}
2021-01-29 00:17:22,904 - pyswarms.single.local_best - INFO - Optimization finished | best cost: 1075.7447860917491, best pos: [1.49153405e+00 9.28262506e-01 1.24267212e+02 2.76863790e-01
 1.86132050e-06 3.00134070e-06 4.94140600e-06]
2021-01-29 00:17:22,941 - pyswarms.single.local_best - INFO - Optimize for 500 iters with {'c1': 0.1, 'c2': 0.3, 'w': 0.9, 'k': 5, 'p': 2}
2021-01-29 00:17:49,778 - pyswarms.single.local_best - INFO - Optimization finished | best cost: 977.709987054841, best pos: [1.08488895e+00 6.58332698e-01 1.18978570e+02 5.83948434e-01
 8.09747909e-07 3.75305107e-07 3.74638811e-06]
2021-01-29 00:17:49,830 - pyswarms.single.local_best - INFO - Optimize for 500 iters with {'c1': 0.1, 'c2': 0.3, 'w': 0.9, 'k': 5, 'p': 2}
2021-01-29 00:18:20,934 - pyswarms.single.local_best - INFO - Optimization finished | best cost: 2456.172560863926, best pos: [1.47623203e+00 9.93728857e-01 9.16069106e+01 2.81271389e-01
 4.99482058e-07 5.94012824e-07 3.49736354e-07]
2021-01-29 00:18:20,977 - pyswarms.single.local_best - INFO - Optimize for 500 iters with {'c1': 0.1, 'c2': 0.3, 'w': 0.9, 'k': 5, 'p': 2}
2021-01-29 00:18:50,498 - pyswarms.single.local_best - INFO - Optimization finished | best cost: 2577.7160631880847, best pos: [1.79173402e+00 1.27324079e+00 9.05547723e+01 1.61583603e-01
 4.17185234e-07 5.08948879e-07 4.95064518e-07]
2021-01-29 00:18:50,540 - pyswarms.single.local_best - INFO - Optimize for 500 iters with {'c1': 0.1, 'c2': 0.3, 'w': 0.9, 'k': 5, 'p': 2}
2021-01-29 00:19:20,729 - pyswarms.single.local_best - INFO - Optimization finished | best cost: 2612.4474689788462, best pos: [1.56621179e+00 6.92957931e-01 8.00978115e+01 5.30807125e-01
 3.41644096e-07 2.25399175e-07 2.35410971e-07]
2021-01-29 00:19:20,771 - pyswarms.single.local_best - INFO - Optimize for 500 iters with {'c1': 0.1, 'c2': 0.3, 'w': 0.9, 'k': 5, 'p': 2}
2021-01-29 00:19:51,306 - pyswarms.single.local_best - INFO - Optimization finished | best cost: 2637.0125564999144, best pos: [1.75221359e+00 8.18136287e-01 8.16225538e+01 4.08915742e-01
 4.38980926e-07 3.62061975e-07 1.07079762e-07]
2021-01-29 00:19:51,347 - pyswarms.single.local_best - INFO - Optimize for 500 iters with {'c1': 0.1, 'c2': 0.3, 'w': 0.9, 'k': 5, 'p': 2}
2021-01-29 00:20:22,087 - pyswarms.single.local_best - INFO - Optimization finished | best cost: 2602.5997295809075, best pos: [1.40266203e+00 7.78867538e-01 9.06470545e+01 4.29812313e-01
 4.96287258e-07 2.62179909e-07 7.63186743e-08]
2021-01-29 00:20:22,129 - pyswarms.single.local_best - INFO - Optimize for 500 iters with {'c1': 0.1, 'c2': 0.3, 'w': 0.9, 'k': 5, 'p': 2}
2021-01-29 00:20:54,242 - pyswarms.single.local_best - INFO - Optimization finished | best cost: 2524.1404138690655, best pos: [1.54435928e+00 9.67085516e-01 8.87974658e+01 2.97057148e-01
 3.99142027e-07 5.07799599e-07 3.03183138e-07]
2021-01-29 00:20:54,284 - pyswarms.single.local_best - INFO - Optimize for 500 iters with {'c1': 0.1, 'c2': 0.3, 'w': 0.9, 'k': 5, 'p': 2}
2021-01-29 00:21:24,822 - pyswarms.single.local_best - INFO - Optimization finished | best cost: 2612.5012291304374, best pos: [1.06127665e+00 5.85680530e-01 8.73960299e+01 6.63226698e-01
 3.12184774e-07 3.49590275e-07 2.55989918e-07]
2021-01-29 00:21:24,863 - pyswarms.single.local_best - INFO - Optimize for 500 iters with {'c1': 0.1, 'c2': 0.3, 'w': 0.9, 'k': 5, 'p': 2}
2021-01-29 00:21:55,387 - pyswarms.single.local_best - INFO - Optimization finished | best cost: 2673.5620975338347, best pos: [1.44702077e+00 9.11593153e-01 9.20284847e+01 3.29354023e-01
 2.68496362e-07 6.27707150e-07 2.20803023e-07]
2021-01-29 00:21:55,428 - pyswarms.single.local_best - INFO - Optimize for 500 iters with {'c1': 0.1, 'c2': 0.3, 'w': 0.9, 'k': 5, 'p': 2}
2021-01-29 00:22:24,676 - pyswarms.single.local_best - INFO - Optimization finished | best cost: 2502.7210507398568, best pos: [1.43686964e+00 9.72213352e-01 9.43423069e+01 2.88777926e-01
 5.60251190e-07 5.57134265e-07 3.15790216e-07]
2021-01-29 00:22:24,720 - pyswarms.single.local_best - INFO - Optimize for 500 iters with {'c1': 0.1, 'c2': 0.3, 'w': 0.9, 'k': 5, 'p': 2}
2021-01-29 00:22:55,152 - pyswarms.single.local_best - INFO - Optimization finished | best cost: 2630.7646282443734, best pos: [1.90774494e+00 1.23660014e+00 8.97542435e+01 1.76573552e-01
 3.92549976e-07 4.08802585e-07 2.98073639e-07]
2021-01-29 00:22:55,195 - pyswarms.single.local_best - INFO - Optimize for 500 iters with {'c1': 0.1, 'c2': 0.3, 'w': 0.9, 'k': 5, 'p': 2}
2021-01-29 00:23:24,197 - pyswarms.single.local_best - INFO - Optimization finished | best cost: 2635.863159235437, best pos: [1.55158888e+00 1.00053697e+00 8.95632461e+01 2.77930886e-01
 4.01278782e-07 5.15089159e-07 3.54351813e-07]
2021-01-29 00:23:24,238 - pyswarms.single.local_best - INFO - Optimize for 500 iters with {'c1': 0.1, 'c2': 0.3, 'w': 0.9, 'k': 5, 'p': 2}
2021-01-29 00:23:54,649 - pyswarms.single.local_best - INFO - Optimization finished | best cost: 2547.669230298873, best pos: [1.16190163e+00 7.57833455e-01 8.88512670e+01 4.58258412e-01
 5.40896862e-07 3.08682588e-07 4.91176274e-07]
2021-01-29 00:23:54,692 - pyswarms.single.local_best - INFO - Optimize for 500 iters with {'c1': 0.1, 'c2': 0.3, 'w': 0.9, 'k': 5, 'p': 2}
2021-01-29 00:24:23,591 - pyswarms.single.local_best - INFO - Optimization finished | best cost: 2642.992893702968, best pos: [1.44029032e+00 8.75020299e-01 8.87502390e+01 3.56286980e-01
 3.53786174e-07 3.47564042e-07 3.32134926e-07]
2021-01-29 00:24:23,630 - pyswarms.single.local_best - INFO - Optimize for 500 iters with {'c1': 0.1, 'c2': 0.3, 'w': 0.9, 'k': 5, 'p': 2}
2021-01-29 00:24:52,946 - pyswarms.single.local_best - INFO - Optimization finished | best cost: 2542.769968587015, best pos: [1.99703157e+00 9.72339491e-01 8.21844141e+01 2.93117435e-01
 2.14596763e-07 3.27796063e-07 2.36343836e-07]
2021-01-29 00:24:52,989 - pyswarms.single.local_best - INFO - Optimize for 500 iters with {'c1': 0.1, 'c2': 0.3, 'w': 0.9, 'k': 5, 'p': 2}
2021-01-29 00:25:22,609 - pyswarms.single.local_best - INFO - Optimization finished | best cost: 2563.882995861847, best pos: [1.73880656e+00 1.10542467e+00 8.88047732e+01 2.28980874e-01
 3.44532344e-07 2.81789788e-08 3.97533727e-07]
2021-01-29 00:25:22,650 - pyswarms.single.local_best - INFO - Optimize for 500 iters with {'c1': 0.1, 'c2': 0.3, 'w': 0.9, 'k': 5, 'p': 2}
2021-01-29 00:25:55,129 - pyswarms.single.local_best - INFO - Optimization finished | best cost: 2535.9747255983402, best pos: [1.48798079e+00 8.76378900e-01 8.77859695e+01 3.54051928e-01
 6.26080668e-09 9.30983860e-08 4.86772388e-07]
2021-01-29 00:25:55,172 - pyswarms.single.local_best - INFO - Optimize for 500 iters with {'c1': 0.1, 'c2': 0.3, 'w': 0.9, 'k': 5, 'p': 2}
2021-01-29 00:26:25,389 - pyswarms.single.local_best - INFO - Optimization finished | best cost: 2452.919442887896, best pos: [1.19812482e+00 7.65161914e-01 9.10737605e+01 4.46075979e-01
 2.96854182e-07 2.73817994e-07 4.52240769e-07]
2021-01-29 00:26:25,433 - pyswarms.single.local_best - INFO - Optimize for 500 iters with {'c1': 0.1, 'c2': 0.3, 'w': 0.9, 'k': 5, 'p': 2}
2021-01-29 00:26:56,148 - pyswarms.single.local_best - INFO - Optimization finished | best cost: 2716.0096456221504, best pos: [1.60438562e+00 8.49800669e-01 8.53251273e+01 3.81465110e-01
 3.17397113e-07 3.72093097e-07 1.57029839e-07]
2021-01-29 00:26:56,191 - pyswarms.single.local_best - INFO - Optimize for 500 iters with {'c1': 0.1, 'c2': 0.3, 'w': 0.9, 'k': 5, 'p': 2}
2021-01-29 00:27:24,653 - pyswarms.single.local_best - INFO - Optimization finished | best cost: 2613.3246327059865, best pos: [1.32622292e+00 7.21042049e-01 8.71389549e+01 4.97180426e-01
 2.22250549e-07 5.94888708e-08 3.07323167e-07]
2021-01-29 00:27:24,696 - pyswarms.single.local_best - INFO - Optimize for 500 iters with {'c1': 0.1, 'c2': 0.3, 'w': 0.9, 'k': 5, 'p': 2}
2021-01-29 00:27:55,801 - pyswarms.single.local_best - INFO - Optimization finished | best cost: 2505.8240290823733, best pos: [1.03640888e+00 7.42721954e-01 9.89639480e+01 4.62601432e-01
 3.59506330e-07 1.09814057e-07 6.68166210e-07]
2021-01-29 00:27:55,846 - pyswarms.single.local_best - INFO - Optimize for 500 iters with {'c1': 0.1, 'c2': 0.3, 'w': 0.9, 'k': 5, 'p': 2}
2021-01-29 00:28:25,925 - pyswarms.single.local_best - INFO - Optimization finished | best cost: 2564.7445734817493, best pos: [1.08976859e+00 6.73153662e-01 8.66774055e+01 5.46222272e-01
 2.73454529e-07 5.66951691e-07 5.34618428e-07]
2021-01-29 00:28:25,962 - pyswarms.single.local_best - INFO - Optimize for 500 iters with {'c1': 0.1, 'c2': 0.3, 'w': 0.9, 'k': 5, 'p': 2}
2021-01-29 00:28:56,603 - pyswarms.single.local_best - INFO - Optimization finished | best cost: 2678.865533153726, best pos: [1.38496369e+00 9.13839797e-01 9.08011343e+01 3.27911687e-01
 3.62224821e-07 4.91632455e-07 4.34983598e-07]
2021-01-29 00:28:56,653 - pyswarms.single.local_best - INFO - Optimize for 500 iters with {'c1': 0.1, 'c2': 0.3, 'w': 0.9, 'k': 5, 'p': 2}
2021-01-29 00:29:27,423 - pyswarms.single.local_best - INFO - Optimization finished | best cost: 2508.2782427557013, best pos: [1.41436493e+00 8.22620114e-01 9.02377501e+01 3.92605692e-01
 3.66827667e-07 1.71103606e-07 2.49458198e-07]
2021-01-29 00:29:27,462 - pyswarms.single.local_best - INFO - Optimize for 500 iters with {'c1': 0.1, 'c2': 0.3, 'w': 0.9, 'k': 5, 'p': 2}
2021-01-29 00:29:57,824 - pyswarms.single.local_best - INFO - Optimization finished | best cost: 2637.3866108836623, best pos: [1.35708971e+00 8.13875361e-01 8.95500840e+01 4.01669111e-01
 3.26379144e-07 1.87406637e-07 3.51320571e-07]
2021-01-29 00:29:57,866 - pyswarms.single.local_best - INFO - Optimize for 500 iters with {'c1': 0.1, 'c2': 0.3, 'w': 0.9, 'k': 5, 'p': 2}
2021-01-29 00:30:30,424 - pyswarms.single.local_best - INFO - Optimization finished | best cost: 2612.070707788064, best pos: [1.19327048e+00 6.62044504e-01 8.57924585e+01 5.65707908e-01
 7.96299414e-08 3.49522426e-07 3.68123960e-07]
2021-01-29 00:30:30,462 - pyswarms.single.local_best - INFO - Optimize for 500 iters with {'c1': 0.1, 'c2': 0.3, 'w': 0.9, 'k': 5, 'p': 2}
2021-01-29 00:31:01,063 - pyswarms.single.local_best - INFO - Optimization finished | best cost: 2504.114034393237, best pos: [1.53760317e+00 9.70863834e-01 8.94669165e+01 2.91701507e-01
 3.70828312e-07 2.73142212e-07 4.12453486e-07]
2021-01-29 00:31:01,102 - pyswarms.single.local_best - INFO - Optimize for 500 iters with {'c1': 0.1, 'c2': 0.3, 'w': 0.9, 'k': 5, 'p': 2}
2021-01-29 00:31:31,433 - pyswarms.single.local_best - INFO - Optimization finished | best cost: 2616.9001980550256, best pos: [1.90847350e+00 8.90327096e-01 8.28209617e+01 3.48049461e-01
 3.93806839e-07 2.03166564e-07 1.42737916e-07]
2021-01-29 00:31:31,479 - pyswarms.single.local_best - INFO - Optimize for 500 iters with {'c1': 0.1, 'c2': 0.3, 'w': 0.9, 'k': 5, 'p': 2}
2021-01-29 00:32:01,716 - pyswarms.single.local_best - INFO - Optimization finished | best cost: 2513.1816884060786, best pos: [1.80537318e+00 9.20245825e-01 8.67641706e+01 3.26992183e-01
 1.78966119e-07 8.86735278e-08 1.86922145e-07]
2021-01-29 00:32:01,762 - pyswarms.single.local_best - INFO - Optimize for 500 iters with {'c1': 0.1, 'c2': 0.3, 'w': 0.9, 'k': 5, 'p': 2}
2021-01-29 00:32:31,357 - pyswarms.single.local_best - INFO - Optimization finished | best cost: 2527.7241497433356, best pos: [1.81992563e+00 1.18515553e+00 8.79751744e+01 1.97164672e-01
 2.07987106e-07 3.14719637e-07 4.21147886e-07]
2021-01-29 00:32:31,394 - pyswarms.single.local_best - INFO - Optimize for 500 iters with {'c1': 0.1, 'c2': 0.3, 'w': 0.9, 'k': 5, 'p': 2}
2021-01-29 00:33:01,353 - pyswarms.single.local_best - INFO - Optimization finished | best cost: 2609.599238103459, best pos: [1.51959100e+00 9.45142370e-01 9.07889819e+01 3.09635337e-01
 1.61117246e-07 3.22850006e-07 3.31335606e-07]
2021-01-29 00:33:01,398 - pyswarms.single.local_best - INFO - Optimize for 500 iters with {'c1': 0.1, 'c2': 0.3, 'w': 0.9, 'k': 5, 'p': 2}
2021-01-29 00:33:32,046 - pyswarms.single.local_best - INFO - Optimization finished | best cost: 2477.4814868047533, best pos: [1.78853341e+00 8.60626568e-01 7.86197649e+01 3.77269566e-01
 2.71139168e-07 4.07201684e-07 3.54865637e-07]
2021-01-29 00:33:32,090 - pyswarms.single.local_best - INFO - Optimize for 500 iters with {'c1': 0.1, 'c2': 0.3, 'w': 0.9, 'k': 5, 'p': 2}
2021-01-29 00:34:02,457 - pyswarms.single.local_best - INFO - Optimization finished | best cost: 2551.482212258436, best pos: [1.06644742e+00 7.40262941e-01 9.58738097e+01 4.64542891e-01
 1.93534176e-07 6.04601753e-07 5.20829944e-07]
2021-01-29 00:34:02,495 - pyswarms.single.local_best - INFO - Optimize for 500 iters with {'c1': 0.1, 'c2': 0.3, 'w': 0.9, 'k': 5, 'p': 2}
2021-01-29 00:34:32,534 - pyswarms.single.local_best - INFO - Optimization finished | best cost: 2517.325167088581, best pos: [1.63147212e+00 8.04371926e-01 8.57121878e+01 4.10142806e-01
 2.22603488e-08 2.49399538e-07 1.97104798e-07]
2021-01-29 00:34:32,573 - pyswarms.single.local_best - INFO - Optimize for 500 iters with {'c1': 0.1, 'c2': 0.3, 'w': 0.9, 'k': 5, 'p': 2}
2021-01-29 00:35:02,092 - pyswarms.single.local_best - INFO - Optimization finished | best cost: 2502.2846512941683, best pos: [1.66312483e+00 1.12344644e+00 9.15280697e+01 2.17990724e-01
 1.98663488e-07 5.78205817e-07 4.08791975e-07]
2021-01-29 00:35:02,137 - pyswarms.single.local_best - INFO - Optimize for 500 iters with {'c1': 0.1, 'c2': 0.3, 'w': 0.9, 'k': 5, 'p': 2}
2021-01-29 00:35:33,070 - pyswarms.single.local_best - INFO - Optimization finished | best cost: 2610.245565072794, best pos: [1.47926665e+00 9.04258378e-01 8.73080907e+01 3.36443039e-01
 6.42650371e-07 4.79030738e-07 2.76872611e-07]
2021-01-29 00:35:33,114 - pyswarms.single.local_best - INFO - Optimize for 500 iters with {'c1': 0.1, 'c2': 0.3, 'w': 0.9, 'k': 5, 'p': 2}
2021-01-29 00:36:03,716 - pyswarms.single.local_best - INFO - Optimization finished | best cost: 2550.736621195637, best pos: [1.52310474e+00 7.65662667e-01 8.31968066e+01 4.47665791e-01
 1.22493296e-07 8.15102150e-08 4.01245713e-07]
2021-01-29 00:36:03,761 - pyswarms.single.local_best - INFO - Optimize for 500 iters with {'c1': 0.1, 'c2': 0.3, 'w': 0.9, 'k': 5, 'p': 2}
2021-01-29 00:36:33,427 - pyswarms.single.local_best - INFO - Optimization finished | best cost: 2566.417441141078, best pos: [1.77070941e+00 9.82981369e-01 8.39968277e+01 2.94625896e-01
 5.15864184e-07 4.25780184e-08 3.08398422e-07]
2021-01-29 00:36:33,473 - pyswarms.single.local_best - INFO - Optimize for 500 iters with {'c1': 0.1, 'c2': 0.3, 'w': 0.9, 'k': 5, 'p': 2}
2021-01-29 00:37:05,761 - pyswarms.single.local_best - INFO - Optimization finished | best cost: 2485.7159197468072, best pos: [1.62797525e+00 9.23037325e-01 8.74337388e+01 3.22647981e-01
 3.99829444e-07 2.16411725e-07 2.52763255e-07]
2021-01-29 00:37:05,804 - pyswarms.single.local_best - INFO - Optimize for 500 iters with {'c1': 0.1, 'c2': 0.3, 'w': 0.9, 'k': 5, 'p': 2}
2021-01-29 00:37:36,448 - pyswarms.single.local_best - INFO - Optimization finished | best cost: 2693.0130234491467, best pos: [1.40912985e+00 1.02245543e+00 9.46467888e+01 2.67077403e-01
 3.26811770e-07 3.73673692e-07 5.74110223e-07]
2021-01-29 00:37:36,489 - pyswarms.single.local_best - INFO - Optimize for 500 iters with {'c1': 0.1, 'c2': 0.3, 'w': 0.9, 'k': 5, 'p': 2}
2021-01-29 00:38:06,536 - pyswarms.single.local_best - INFO - Optimization finished | best cost: 2531.6901541824154, best pos: [1.10957108e+00 6.87139973e-01 9.05387486e+01 5.32650011e-01
 4.18078437e-07 3.02363144e-07 3.16581507e-07]
2021-01-29 00:38:06,580 - pyswarms.single.local_best - INFO - Optimize for 500 iters with {'c1': 0.1, 'c2': 0.3, 'w': 0.9, 'k': 5, 'p': 2}
2021-01-29 00:38:35,966 - pyswarms.single.local_best - INFO - Optimization finished | best cost: 2606.4986441969136, best pos: [9.86545782e-01 5.82896951e-01 8.99871299e+01 6.65143432e-01
 3.33044936e-07 4.38421958e-07 2.71897941e-07]
2021-01-29 00:38:36,009 - pyswarms.single.local_best - INFO - Optimize for 500 iters with {'c1': 0.1, 'c2': 0.3, 'w': 0.9, 'k': 5, 'p': 2}
2021-01-29 00:39:05,869 - pyswarms.single.local_best - INFO - Optimization finished | best cost: 2654.142756049406, best pos: [1.23637382e+00 7.43666056e-01 8.88315659e+01 4.71575277e-01
 4.91575922e-07 2.61056336e-08 3.94095692e-07]
2021-01-29 00:39:05,913 - pyswarms.single.local_best - INFO - Optimize for 500 iters with {'c1': 0.1, 'c2': 0.3, 'w': 0.9, 'k': 5, 'p': 2}
2021-01-29 00:39:35,601 - pyswarms.single.local_best - INFO - Optimization finished | best cost: 2566.3190982454735, best pos: [1.60871805e+00 1.04376495e+00 9.15805181e+01 2.54583912e-01
 6.68916015e-07 2.54885448e-08 3.36922589e-07]
2021-01-29 00:39:35,645 - pyswarms.single.local_best - INFO - Optimize for 500 iters with {'c1': 0.1, 'c2': 0.3, 'w': 0.9, 'k': 5, 'p': 2}
2021-01-29 00:40:05,575 - pyswarms.single.local_best - INFO - Optimization finished | best cost: 2532.883020962139, best pos: [1.45840214e+00 6.65937346e-01 8.14896849e+01 5.57174624e-01
 6.24937189e-07 2.22846924e-08 2.43270492e-07]
2021-01-29 00:40:05,621 - pyswarms.single.local_best - INFO - Optimize for 500 iters with {'c1': 0.1, 'c2': 0.3, 'w': 0.9, 'k': 5, 'p': 2}
2021-01-29 00:40:36,358 - pyswarms.single.local_best - INFO - Optimization finished | best cost: 2584.68706635479, best pos: [1.69317547e+00 1.22225644e+00 9.52595388e+01 1.74396062e-01
 3.17291870e-07 1.72210605e-07 5.59897312e-07]
2021-01-29 00:40:36,404 - pyswarms.single.local_best - INFO - Optimize for 500 iters with {'c1': 0.1, 'c2': 0.3, 'w': 0.9, 'k': 5, 'p': 2}
2021-01-29 00:41:07,923 - pyswarms.single.local_best - INFO - Optimization finished | best cost: 2686.9572174613813, best pos: [1.59618787e+00 8.88591698e-01 9.01941920e+01 3.43298264e-01
 5.68174309e-07 2.02125141e-07 9.31005056e-08]
2021-01-29 00:41:07,969 - pyswarms.single.local_best - INFO - Optimize for 500 iters with {'c1': 0.1, 'c2': 0.3, 'w': 0.9, 'k': 5, 'p': 2}
2021-01-29 00:41:37,936 - pyswarms.single.local_best - INFO - Optimization finished | best cost: 2690.343003045972, best pos: [1.15006028e+00 6.55211611e-01 8.59538745e+01 5.69739030e-01
 3.32541066e-07 2.84226045e-07 4.11068901e-07]
2021-01-29 00:41:37,976 - pyswarms.single.local_best - INFO - Optimize for 500 iters with {'c1': 0.1, 'c2': 0.3, 'w': 0.9, 'k': 5, 'p': 2}
2021-01-29 00:42:06,436 - pyswarms.single.local_best - INFO - Optimization finished | best cost: 2576.5755063574306, best pos: [1.99245838e+00 1.09101445e+00 8.79247358e+01 2.29602897e-01
 5.44111287e-07 2.68239249e-07 1.16373792e-07]
2021-01-29 00:42:06,474 - pyswarms.single.local_best - INFO - Optimize for 500 iters with {'c1': 0.1, 'c2': 0.3, 'w': 0.9, 'k': 5, 'p': 2}
2021-01-29 00:42:36,975 - pyswarms.single.local_best - INFO - Optimization finished | best cost: 2545.1335981657617, best pos: [1.98899690e+00 1.07064884e+00 8.41393298e+01 2.40735896e-01
 2.21904353e-07 2.90930307e-09 3.60323606e-07]
2021-01-29 00:42:37,017 - pyswarms.single.local_best - INFO - Optimize for 500 iters with {'c1': 0.1, 'c2': 0.3, 'w': 0.9, 'k': 5, 'p': 2}
2021-01-29 00:43:05,745 - pyswarms.single.local_best - INFO - Optimization finished | best cost: 2642.3296532803365, best pos: [1.68898522e+00 1.09862030e+00 9.04492732e+01 2.26334026e-01
 2.67195001e-07 2.96450545e-07 4.26119424e-07]
2021-01-29 00:43:05,789 - pyswarms.single.local_best - INFO - Optimize for 500 iters with {'c1': 0.1, 'c2': 0.3, 'w': 0.9, 'k': 5, 'p': 2}
2021-01-29 00:43:38,014 - pyswarms.single.local_best - INFO - Optimization finished | best cost: 2501.1564329142693, best pos: [1.15705929e+00 6.53665542e-01 8.72253286e+01 5.72465247e-01
 9.86063951e-08 4.37141472e-07 3.04490797e-07]
2021-01-29 00:43:38,055 - pyswarms.single.local_best - INFO - Optimize for 500 iters with {'c1': 0.1, 'c2': 0.3, 'w': 0.9, 'k': 5, 'p': 2}
2021-01-29 00:44:09,125 - pyswarms.single.local_best - INFO - Optimization finished | best cost: 2557.377991699064, best pos: [1.70374079e+00 9.97074807e-01 8.71370989e+01 2.83406392e-01
 2.73192370e-07 4.94944611e-07 2.22162074e-07]
2021-01-29 00:44:09,169 - pyswarms.single.local_best - INFO - Optimize for 500 iters with {'c1': 0.1, 'c2': 0.3, 'w': 0.9, 'k': 5, 'p': 2}
2021-01-29 00:44:39,911 - pyswarms.single.local_best - INFO - Optimization finished | best cost: 2510.078395195953, best pos: [1.45672949e+00 9.36391578e-01 9.22003956e+01 3.12718261e-01
 5.12955510e-07 4.49054692e-07 2.62366450e-07]
2021-01-29 00:44:39,955 - pyswarms.single.local_best - INFO - Optimize for 500 iters with {'c1': 0.1, 'c2': 0.3, 'w': 0.9, 'k': 5, 'p': 2}
2021-01-29 00:45:10,260 - pyswarms.single.local_best - INFO - Optimization finished | best cost: 2601.3210802909084, best pos: [1.21027844e+00 8.35653282e-01 9.17868354e+01 3.87995874e-01
 5.98084856e-07 2.95184437e-07 5.39222843e-07]
2021-01-29 00:45:10,306 - pyswarms.single.local_best - INFO - Optimize for 500 iters with {'c1': 0.1, 'c2': 0.3, 'w': 0.9, 'k': 5, 'p': 2}
2021-01-29 00:45:39,411 - pyswarms.single.local_best - INFO - Optimization finished | best cost: 2711.3284842215794, best pos: [1.87792179e+00 8.94353408e-01 8.20599260e+01 3.45770269e-01
 3.63799188e-07 1.88896405e-07 2.13619127e-07]
2021-01-29 00:45:39,453 - pyswarms.single.local_best - INFO - Optimize for 500 iters with {'c1': 0.1, 'c2': 0.3, 'w': 0.9, 'k': 5, 'p': 2}
2021-01-29 00:46:10,753 - pyswarms.single.local_best - INFO - Optimization finished | best cost: 2573.257592469669, best pos: [1.39615332e+00 9.71932480e-01 9.54954852e+01 2.92238336e-01
 3.03757338e-07 4.55760600e-07 4.25659037e-07]
2021-01-29 00:46:10,794 - pyswarms.single.local_best - INFO - Optimize for 500 iters with {'c1': 0.1, 'c2': 0.3, 'w': 0.9, 'k': 5, 'p': 2}
2021-01-29 00:46:40,147 - pyswarms.single.local_best - INFO - Optimization finished | best cost: 2680.368987066786, best pos: [1.65646584e+00 1.04864995e+00 8.81635350e+01 2.51469566e-01
 5.29126471e-07 4.32016873e-07 3.55065961e-07]
2021-01-29 00:46:40,188 - pyswarms.single.local_best - INFO - Optimize for 500 iters with {'c1': 0.1, 'c2': 0.3, 'w': 0.9, 'k': 5, 'p': 2}
2021-01-29 00:47:10,838 - pyswarms.single.local_best - INFO - Optimization finished | best cost: 2706.1719733064965, best pos: [1.51767991e+00 9.80044882e-01 8.88460139e+01 2.90435729e-01
 1.94111093e-07 2.70439578e-08 5.74041679e-07]
2021-01-29 00:47:10,879 - pyswarms.single.local_best - INFO - Optimize for 500 iters with {'c1': 0.1, 'c2': 0.3, 'w': 0.9, 'k': 5, 'p': 2}
2021-01-29 00:47:41,650 - pyswarms.single.local_best - INFO - Optimization finished | best cost: 2595.3889126267077, best pos: [1.07481260e+00 7.41592698e-01 9.46392791e+01 4.73672266e-01
 6.55201080e-07 5.06633858e-07 3.11713913e-07]
2021-01-29 00:47:41,695 - pyswarms.single.local_best - INFO - Optimize for 500 iters with {'c1': 0.1, 'c2': 0.3, 'w': 0.9, 'k': 5, 'p': 2}
2021-01-29 00:48:13,711 - pyswarms.single.local_best - INFO - Optimization finished | best cost: 2487.96000201939, best pos: [1.76721477e+00 9.74924211e-01 8.72300201e+01 2.95574178e-01
 1.26210155e-07 3.79771452e-07 1.87942784e-07]
2021-01-29 00:48:13,754 - pyswarms.single.local_best - INFO - Optimize for 500 iters with {'c1': 0.1, 'c2': 0.3, 'w': 0.9, 'k': 5, 'p': 2}
2021-01-29 00:48:44,457 - pyswarms.single.local_best - INFO - Optimization finished | best cost: 2710.7967464481276, best pos: [1.46275235e+00 7.46059794e-01 8.36133818e+01 4.72908501e-01
 2.21653235e-07 1.02471782e-07 3.35403619e-07]
2021-01-29 00:48:44,503 - pyswarms.single.local_best - INFO - Optimize for 500 iters with {'c1': 0.1, 'c2': 0.3, 'w': 0.9, 'k': 5, 'p': 2}
2021-01-29 00:49:16,387 - pyswarms.single.local_best - INFO - Optimization finished | best cost: 2570.3230057292435, best pos: [1.52468898e+00 9.22692133e-01 8.74745066e+01 3.30663453e-01
 4.53594206e-07 2.19553418e-07 3.11242421e-07]
2021-01-29 00:49:16,431 - pyswarms.single.local_best - INFO - Optimize for 500 iters with {'c1': 0.1, 'c2': 0.3, 'w': 0.9, 'k': 5, 'p': 2}
2021-01-29 00:49:46,573 - pyswarms.single.local_best - INFO - Optimization finished | best cost: 2620.1191579482543, best pos: [1.57360373e+00 8.87609204e-01 8.57013707e+01 3.42388536e-01
 2.54664118e-07 3.81917656e-07 3.63038797e-07]
2021-01-29 00:49:46,619 - pyswarms.single.local_best - INFO - Optimize for 500 iters with {'c1': 0.1, 'c2': 0.3, 'w': 0.9, 'k': 5, 'p': 2}
2021-01-29 00:50:17,052 - pyswarms.single.local_best - INFO - Optimization finished | best cost: 2661.835916769048, best pos: [1.76550100e+00 1.15087253e+00 9.02029619e+01 2.04932925e-01
 4.89952526e-07 1.98575291e-07 3.82400263e-07]
2021-01-29 00:50:17,097 - pyswarms.single.local_best - INFO - Optimize for 500 iters with {'c1': 0.1, 'c2': 0.3, 'w': 0.9, 'k': 5, 'p': 2}
2021-01-29 00:50:47,858 - pyswarms.single.local_best - INFO - Optimization finished | best cost: 2688.795966533706, best pos: [1.99454569e+00 1.00390174e+00 8.42266296e+01 2.81655271e-01
 2.16267760e-07 1.67745755e-07 1.93002620e-07]
2021-01-29 00:50:47,901 - pyswarms.single.local_best - INFO - Optimize for 500 iters with {'c1': 0.1, 'c2': 0.3, 'w': 0.9, 'k': 5, 'p': 2}
2021-01-29 00:51:18,406 - pyswarms.single.local_best - INFO - Optimization finished | best cost: 2666.0706057007437, best pos: [1.19812549e+00 8.91682101e-01 9.54178179e+01 3.51141113e-01
 3.91630206e-07 4.50477875e-07 6.31557899e-07]
2021-01-29 00:51:18,452 - pyswarms.single.local_best - INFO - Optimize for 500 iters with {'c1': 0.1, 'c2': 0.3, 'w': 0.9, 'k': 5, 'p': 2}
2021-01-29 00:51:49,327 - pyswarms.single.local_best - INFO - Optimization finished | best cost: 2476.7364409294255, best pos: [1.19957623e+00 7.92266863e-01 9.27406603e+01 4.21624680e-01
 2.54432989e-07 2.96108906e-07 4.77941604e-07]
2021-01-29 00:51:49,371 - pyswarms.single.local_best - INFO - Optimize for 500 iters with {'c1': 0.1, 'c2': 0.3, 'w': 0.9, 'k': 5, 'p': 2}
2021-01-29 00:52:19,038 - pyswarms.single.local_best - INFO - Optimization finished | best cost: 2619.474309279353, best pos: [1.27175998e+00 8.86970061e-01 9.14216991e+01 3.49641577e-01
 4.02634546e-07 2.99161015e-07 6.43642543e-07]
2021-01-29 00:52:19,078 - pyswarms.single.local_best - INFO - Optimize for 500 iters with {'c1': 0.1, 'c2': 0.3, 'w': 0.9, 'k': 5, 'p': 2}
2021-01-29 00:52:50,376 - pyswarms.single.local_best - INFO - Optimization finished | best cost: 2496.539277388437, best pos: [1.82054739e+00 1.07592738e+00 8.99192626e+01 2.37655455e-01
 4.96203199e-07 3.90964527e-07 1.48648942e-07]
2021-01-29 00:52:50,420 - pyswarms.single.local_best - INFO - Optimize for 500 iters with {'c1': 0.1, 'c2': 0.3, 'w': 0.9, 'k': 5, 'p': 2}
2021-01-29 00:53:20,262 - pyswarms.single.local_best - INFO - Optimization finished | best cost: 2563.0229137814654, best pos: [1.71740779e+00 1.04302115e+00 8.76309484e+01 2.53601354e-01
 3.91925931e-07 2.19894078e-07 3.64089685e-07]
2021-01-29 00:53:20,307 - pyswarms.single.local_best - INFO - Optimize for 500 iters with {'c1': 0.1, 'c2': 0.3, 'w': 0.9, 'k': 5, 'p': 2}
2021-01-29 00:53:50,451 - pyswarms.single.local_best - INFO - Optimization finished | best cost: 2773.0427934996333, best pos: [1.61685432e+00 1.06672746e+00 9.07448911e+01 2.43294221e-01
 6.69450956e-07 8.50668762e-08 3.91746853e-07]
2021-01-29 00:53:50,495 - pyswarms.single.local_best - INFO - Optimize for 500 iters with {'c1': 0.1, 'c2': 0.3, 'w': 0.9, 'k': 5, 'p': 2}
2021-01-29 00:54:20,224 - pyswarms.single.local_best - INFO - Optimization finished | best cost: 2565.856894408152, best pos: [1.31996288e+00 8.77633346e-01 9.12934543e+01 3.64954208e-01
 3.83039698e-07 3.04176548e-07 3.67655404e-07]
2021-01-29 00:54:20,268 - pyswarms.single.local_best - INFO - Optimize for 500 iters with {'c1': 0.1, 'c2': 0.3, 'w': 0.9, 'k': 5, 'p': 2}
2021-01-29 00:54:50,690 - pyswarms.single.local_best - INFO - Optimization finished | best cost: 2509.6830357943245, best pos: [1.80073948e+00 1.11335093e+00 9.10016119e+01 2.19312351e-01
 4.00086521e-07 5.03819147e-07 2.11696558e-07]
2021-01-29 00:54:50,735 - pyswarms.single.local_best - INFO - Optimize for 500 iters with {'c1': 0.1, 'c2': 0.3, 'w': 0.9, 'k': 5, 'p': 2}
2021-01-29 00:55:21,177 - pyswarms.single.local_best - INFO - Optimization finished | best cost: 2618.0507281748833, best pos: [1.50731517e+00 9.97194781e-01 9.06373742e+01 2.79630232e-01
 2.64798827e-07 5.44253539e-07 4.05830817e-07]
2021-01-29 00:55:21,217 - pyswarms.single.local_best - INFO - Optimize for 500 iters with {'c1': 0.1, 'c2': 0.3, 'w': 0.9, 'k': 5, 'p': 2}
2021-01-29 00:55:52,289 - pyswarms.single.local_best - INFO - Optimization finished | best cost: 2553.2051642186493, best pos: [1.29430135e+00 7.21768313e-01 8.73735195e+01 4.93510167e-01
 1.62091050e-07 2.67375484e-07 2.94063767e-07]
2021-01-29 00:55:52,331 - pyswarms.single.local_best - INFO - Optimize for 500 iters with {'c1': 0.1, 'c2': 0.3, 'w': 0.9, 'k': 5, 'p': 2}
2021-01-29 00:56:24,159 - pyswarms.single.local_best - INFO - Optimization finished | best cost: 2642.5558868590724, best pos: [1.28588618e+00 8.79684778e-01 9.03590485e+01 3.61637569e-01
 2.61660653e-07 6.52935047e-07 4.47970371e-07]
2021-01-29 00:56:24,196 - pyswarms.single.local_best - INFO - Optimize for 500 iters with {'c1': 0.1, 'c2': 0.3, 'w': 0.9, 'k': 5, 'p': 2}
2021-01-29 00:56:55,026 - pyswarms.single.local_best - INFO - Optimization finished | best cost: 2578.018577494346, best pos: [1.84854171e+00 8.39097984e-01 8.39585771e+01 3.84709774e-01
 4.58295589e-07 2.84374995e-07 2.15846262e-08]
2021-01-29 00:56:55,069 - pyswarms.single.local_best - INFO - Optimize for 500 iters with {'c1': 0.1, 'c2': 0.3, 'w': 0.9, 'k': 5, 'p': 2}
2021-01-29 00:57:25,159 - pyswarms.single.local_best - INFO - Optimization finished | best cost: 2569.057454639669, best pos: [1.14363878e+00 6.52901216e-01 8.49143287e+01 5.75860800e-01
 2.71761356e-07 2.54257502e-07 5.01330522e-07]
2021-01-29 00:57:25,203 - pyswarms.single.local_best - INFO - Optimize for 500 iters with {'c1': 0.1, 'c2': 0.3, 'w': 0.9, 'k': 5, 'p': 2}
2021-01-29 00:57:54,720 - pyswarms.single.local_best - INFO - Optimization finished | best cost: 2559.8150936032034, best pos: [1.13323655e+00 7.59549046e-01 9.37770738e+01 4.42782922e-01
 3.74138133e-07 4.08036002e-07 5.23351956e-07]
2021-01-29 00:57:54,763 - pyswarms.single.local_best - INFO - Optimize for 500 iters with {'c1': 0.1, 'c2': 0.3, 'w': 0.9, 'k': 5, 'p': 2}
2021-01-29 00:58:25,818 - pyswarms.single.local_best - INFO - Optimization finished | best cost: 2688.149018493719, best pos: [1.96150839e+00 1.09438667e+00 8.84927429e+01 2.26058680e-01
 2.89643840e-09 3.74135632e-07 2.39832032e-07]
2021-01-29 00:58:25,860 - pyswarms.single.local_best - INFO - Optimize for 500 iters with {'c1': 0.1, 'c2': 0.3, 'w': 0.9, 'k': 5, 'p': 2}
2021-01-29 00:58:56,553 - pyswarms.single.local_best - INFO - Optimization finished | best cost: 2575.1979739964745, best pos: [1.17237020e+00 7.59631269e-01 9.28594804e+01 4.50264311e-01
 4.69979710e-07 3.25022731e-07 3.47900557e-07]
2021-01-29 00:58:56,596 - pyswarms.single.local_best - INFO - Optimize for 500 iters with {'c1': 0.1, 'c2': 0.3, 'w': 0.9, 'k': 5, 'p': 2}
2021-01-29 00:59:26,807 - pyswarms.single.local_best - INFO - Optimization finished | best cost: 2562.828879805059, best pos: [1.01421269e+00 6.16606239e-01 9.20675591e+01 6.04907276e-01
 4.21584721e-07 2.70214797e-07 3.83990414e-07]
2021-01-29 00:59:26,845 - pyswarms.single.local_best - INFO - Optimize for 500 iters with {'c1': 0.1, 'c2': 0.3, 'w': 0.9, 'k': 5, 'p': 2}
2021-01-29 00:59:56,626 - pyswarms.single.local_best - INFO - Optimization finished | best cost: 2501.841047859688, best pos: [1.58805668e+00 7.87971670e-01 8.43667607e+01 4.29716316e-01
 2.92982999e-07 1.77331659e-07 1.96454051e-07]
2021-01-29 00:59:56,671 - pyswarms.single.local_best - INFO - Optimize for 500 iters with {'c1': 0.1, 'c2': 0.3, 'w': 0.9, 'k': 5, 'p': 2}
2021-01-29 01:00:26,532 - pyswarms.single.local_best - INFO - Optimization finished | best cost: 2534.905052071831, best pos: [1.47564201e+00 7.64954866e-01 8.44926145e+01 4.44877606e-01
 1.49596674e-07 5.65930604e-08 3.97895998e-07]
2021-01-29 01:00:26,574 - pyswarms.single.local_best - INFO - Optimize for 500 iters with {'c1': 0.1, 'c2': 0.3, 'w': 0.9, 'k': 5, 'p': 2}
2021-01-29 01:00:56,448 - pyswarms.single.local_best - INFO - Optimization finished | best cost: 2695.8710473277783, best pos: [1.53455053e+00 9.30926848e-01 9.22656925e+01 3.09019916e-01
 2.61445642e-07 2.85296824e-07 2.93212224e-07]
2021-01-29 01:00:56,499 - pyswarms.single.local_best - INFO - Optimize for 500 iters with {'c1': 0.1, 'c2': 0.3, 'w': 0.9, 'k': 5, 'p': 2}
2021-01-29 01:01:25,845 - pyswarms.single.local_best - INFO - Optimization finished | best cost: 2686.903031529941, best pos: [1.29980692e+00 8.22130257e-01 9.09341591e+01 3.97848543e-01
 5.99043383e-07 2.90579650e-07 2.87737857e-07]
2021-01-29 01:01:25,886 - pyswarms.single.local_best - INFO - Optimize for 500 iters with {'c1': 0.1, 'c2': 0.3, 'w': 0.9, 'k': 5, 'p': 2}
2021-01-29 01:01:56,513 - pyswarms.single.local_best - INFO - Optimization finished | best cost: 2477.168650655113, best pos: [1.33210846e+00 8.05312039e-01 8.67469984e+01 4.13962947e-01
 4.81977115e-07 3.65065094e-07 3.63118398e-07]
2021-01-29 01:01:56,560 - pyswarms.single.local_best - INFO - Optimize for 500 iters with {'c1': 0.1, 'c2': 0.3, 'w': 0.9, 'k': 5, 'p': 2}
2021-01-29 01:02:26,590 - pyswarms.single.local_best - INFO - Optimization finished | best cost: 2599.1568487963546, best pos: [1.73326823e+00 9.33447357e-01 8.48542895e+01 3.18153199e-01
 3.85707221e-07 1.11034967e-09 3.24112514e-07]
2021-01-29 01:02:26,634 - pyswarms.single.local_best - INFO - Optimize for 500 iters with {'c1': 0.1, 'c2': 0.3, 'w': 0.9, 'k': 5, 'p': 2}
2021-01-29 01:02:55,772 - pyswarms.single.local_best - INFO - Optimization finished | best cost: 2665.4646724106715, best pos: [1.32653415e+00 8.23024891e-01 9.04838312e+01 3.93467365e-01
 3.85195991e-07 5.77411212e-07 2.45883790e-07]
2021-01-29 01:02:55,818 - pyswarms.single.local_best - INFO - Optimize for 500 iters with {'c1': 0.1, 'c2': 0.3, 'w': 0.9, 'k': 5, 'p': 2}
2021-01-29 01:03:26,736 - pyswarms.single.local_best - INFO - Optimization finished | best cost: 2576.5382365884298, best pos: [1.57857479e+00 1.07822689e+00 9.46612549e+01 2.30426583e-01
 1.60032441e-07 6.70650346e-08 5.54943271e-07]
2021-01-29 01:03:26,788 - pyswarms.single.local_best - INFO - Optimize for 500 iters with {'c1': 0.1, 'c2': 0.3, 'w': 0.9, 'k': 5, 'p': 2}
2021-01-29 01:03:58,217 - pyswarms.single.local_best - INFO - Optimization finished | best cost: 2635.950326666345, best pos: [1.35074570e+00 8.55476353e-01 9.16846870e+01 3.74210905e-01
 4.52081964e-08 2.24180331e-07 4.18323199e-07]
2021-01-29 01:03:58,262 - pyswarms.single.local_best - INFO - Optimize for 500 iters with {'c1': 0.1, 'c2': 0.3, 'w': 0.9, 'k': 5, 'p': 2}
2021-01-29 01:04:28,985 - pyswarms.single.local_best - INFO - Optimization finished | best cost: 2577.369832857387, best pos: [1.60298753e+00 9.36357514e-01 8.65262935e+01 3.22394869e-01
 1.69327569e-07 4.55875477e-08 3.98543663e-07]
2021-01-29 01:04:29,029 - pyswarms.single.local_best - INFO - Optimize for 500 iters with {'c1': 0.1, 'c2': 0.3, 'w': 0.9, 'k': 5, 'p': 2}
2021-01-29 01:04:59,661 - pyswarms.single.local_best - INFO - Optimization finished | best cost: 2619.579183818787, best pos: [1.35546392e+00 8.78910431e-01 8.94973883e+01 3.52780940e-01
 4.21693287e-07 4.52469836e-07 4.42618763e-07]
2021-01-29 01:04:59,706 - pyswarms.single.local_best - INFO - Optimize for 500 iters with {'c1': 0.1, 'c2': 0.3, 'w': 0.9, 'k': 5, 'p': 2}
2021-01-29 01:05:29,903 - pyswarms.single.local_best - INFO - Optimization finished | best cost: 2529.720700154956, best pos: [1.35267681e+00 8.06267502e-01 9.00792357e+01 4.11920210e-01
 2.03014259e-07 1.50314491e-08 3.88090442e-07]
2021-01-29 01:05:29,947 - pyswarms.single.local_best - INFO - Optimize for 500 iters with {'c1': 0.1, 'c2': 0.3, 'w': 0.9, 'k': 5, 'p': 2}
2021-01-29 01:06:00,479 - pyswarms.single.local_best - INFO - Optimization finished | best cost: 2601.1973586427093, best pos: [1.13013995e+00 7.76010421e-01 8.91666665e+01 4.45669963e-01
 4.19060745e-07 4.34297906e-07 6.31693252e-07]
2021-01-29 01:06:00,526 - pyswarms.single.local_best - INFO - Optimize for 500 iters with {'c1': 0.1, 'c2': 0.3, 'w': 0.9, 'k': 5, 'p': 2}
2021-01-29 01:06:29,018 - pyswarms.single.local_best - INFO - Optimization finished | best cost: 2656.7837019191707, best pos: [1.55491416e+00 9.99450962e-01 9.18379098e+01 2.70971804e-01
 5.04372116e-07 4.40949316e-07 3.22250646e-07]
2021-01-29 01:06:29,068 - pyswarms.single.local_best - INFO - Optimize for 500 iters with {'c1': 0.1, 'c2': 0.3, 'w': 0.9, 'k': 5, 'p': 2}
2021-01-29 01:06:59,257 - pyswarms.single.local_best - INFO - Optimization finished | best cost: 2516.269549126551, best pos: [1.35724333e+00 6.97604237e-01 8.44525061e+01 5.20516058e-01
 3.27386338e-07 3.48563652e-07 1.85113364e-07]
2021-01-29 01:06:59,302 - pyswarms.single.local_best - INFO - Optimize for 500 iters with {'c1': 0.1, 'c2': 0.3, 'w': 0.9, 'k': 5, 'p': 2}
2021-01-29 01:07:30,072 - pyswarms.single.local_best - INFO - Optimization finished | best cost: 2619.576411385353, best pos: [1.12321542e+00 6.54103167e-01 8.53155979e+01 5.78517326e-01
 3.60426459e-07 3.90723909e-07 3.86671870e-07]
2021-01-29 01:07:30,114 - pyswarms.single.local_best - INFO - Optimize for 500 iters with {'c1': 0.1, 'c2': 0.3, 'w': 0.9, 'k': 5, 'p': 2}
2021-01-29 01:08:00,991 - pyswarms.single.local_best - INFO - Optimization finished | best cost: 2485.6266137332414, best pos: [1.05230720e+00 6.24889740e-01 9.12618620e+01 6.06443581e-01
 1.85260441e-07 4.52797193e-07 2.12312322e-07]
2021-01-29 01:08:01,032 - pyswarms.single.local_best - INFO - Optimize for 500 iters with {'c1': 0.1, 'c2': 0.3, 'w': 0.9, 'k': 5, 'p': 2}
2021-01-29 01:08:30,876 - pyswarms.single.local_best - INFO - Optimization finished | best cost: 2566.2388832458755, best pos: [1.71334132e+00 8.21554678e-01 8.51048350e+01 4.00864553e-01
 1.41462862e-07 5.34950627e-07 2.51943144e-08]
2021-01-29 01:08:30,920 - pyswarms.single.local_best - INFO - Optimize for 500 iters with {'c1': 0.1, 'c2': 0.3, 'w': 0.9, 'k': 5, 'p': 2}
2021-01-29 01:09:00,335 - pyswarms.single.local_best - INFO - Optimization finished | best cost: 2843.61908664668, best pos: [1.63253456e+00 7.90663762e-01 8.64074376e+01 4.03808415e-01
 1.91362982e-06 1.14549957e-06 3.26248787e-06]
2021-01-29 01:09:00,373 - pyswarms.single.local_best - INFO - Optimize for 500 iters with {'c1': 0.1, 'c2': 0.3, 'w': 0.9, 'k': 5, 'p': 2}
2021-01-29 01:09:29,154 - pyswarms.single.local_best - INFO - Optimization finished | best cost: 2696.911718177251, best pos: [1.21408402e+00 6.44187617e-01 8.93869149e+01 5.54181115e-01
 3.13578098e-06 3.22727976e-06 2.48589392e-06]
2021-01-29 01:09:29,198 - pyswarms.single.local_best - INFO - Optimize for 500 iters with {'c1': 0.1, 'c2': 0.3, 'w': 0.9, 'k': 5, 'p': 2}
2021-01-29 01:09:57,208 - pyswarms.single.local_best - INFO - Optimization finished | best cost: 2719.3045537344083, best pos: [1.92368323e+00 7.71798451e-01 8.41665811e+01 4.17539569e-01
 7.05412414e-07 3.23493093e-06 2.12646172e-06]
2021-01-29 01:09:57,253 - pyswarms.single.local_best - INFO - Optimize for 500 iters with {'c1': 0.1, 'c2': 0.3, 'w': 0.9, 'k': 5, 'p': 2}
2021-01-29 01:10:24,959 - pyswarms.single.local_best - INFO - Optimization finished | best cost: 2760.3392860327876, best pos: [1.53631836e+00 1.08387463e+00 1.09699473e+02 1.95021314e-01
 8.11553198e-07 2.14223878e-06 3.49037679e-06]
2021-01-29 01:10:25,003 - pyswarms.single.local_best - INFO - Optimize for 500 iters with {'c1': 0.1, 'c2': 0.3, 'w': 0.9, 'k': 5, 'p': 2}
2021-01-29 01:10:52,916 - pyswarms.single.local_best - INFO - Optimization finished | best cost: 2771.8301739281974, best pos: [1.80740256e+00 1.26660674e+00 1.03797190e+02 1.30290443e-01
 2.39345912e-06 3.45756199e-06 3.44980771e-06]
2021-01-29 01:10:52,961 - pyswarms.single.local_best - INFO - Optimize for 500 iters with {'c1': 0.1, 'c2': 0.3, 'w': 0.9, 'k': 5, 'p': 2}
2021-01-29 01:11:19,703 - pyswarms.single.local_best - INFO - Optimization finished | best cost: 2782.5443018811748, best pos: [1.20679450e+00 8.44293099e-01 1.08619357e+02 3.30064834e-01
 2.88556930e-06 2.66678535e-06 3.52283236e-06]
2021-01-29 01:11:19,748 - pyswarms.single.local_best - INFO - Optimize for 500 iters with {'c1': 0.1, 'c2': 0.3, 'w': 0.9, 'k': 5, 'p': 2}
2021-01-29 01:11:47,809 - pyswarms.single.local_best - INFO - Optimization finished | best cost: 2739.055569427689, best pos: [1.18236490e+00 7.92285481e-01 1.07721279e+02 3.60362694e-01
 2.51348473e-06 2.30340780e-06 3.37780477e-06]
2021-01-29 01:11:47,855 - pyswarms.single.local_best - INFO - Optimize for 500 iters with {'c1': 0.1, 'c2': 0.3, 'w': 0.9, 'k': 5, 'p': 2}
2021-01-29 01:12:17,052 - pyswarms.single.local_best - INFO - Optimization finished | best cost: 2837.8528353436486, best pos: [1.28651900e+00 7.38214633e-01 9.36606137e+01 4.43700104e-01
 1.45686590e-06 1.50303617e-06 3.14135296e-06]
2021-01-29 01:12:17,096 - pyswarms.single.local_best - INFO - Optimize for 500 iters with {'c1': 0.1, 'c2': 0.3, 'w': 0.9, 'k': 5, 'p': 2}
2021-01-29 01:12:44,927 - pyswarms.single.local_best - INFO - Optimization finished | best cost: 2747.387151795405, best pos: [1.53339370e+00 1.08534723e+00 1.11498375e+02 1.86902206e-01
 2.57907499e-06 2.49075632e-06 3.39126456e-06]
2021-01-29 01:12:44,968 - pyswarms.single.local_best - INFO - Optimize for 500 iters with {'c1': 0.1, 'c2': 0.3, 'w': 0.9, 'k': 5, 'p': 2}
2021-01-29 01:13:15,144 - pyswarms.single.local_best - INFO - Optimization finished | best cost: 2686.4166263241086, best pos: [1.58212937e+00 6.68360424e-01 8.48851935e+01 5.27807409e-01
 3.35926685e-06 3.26227351e-06 1.32660826e-06]
2021-01-29 01:13:15,189 - pyswarms.single.local_best - INFO - Optimize for 500 iters with {'c1': 0.1, 'c2': 0.3, 'w': 0.9, 'k': 5, 'p': 2}
2021-01-29 01:13:44,078 - pyswarms.single.local_best - INFO - Optimization finished | best cost: 2711.2793748151435, best pos: [1.47533234e+00 8.84615701e-01 9.47090397e+01 3.21069679e-01
 2.09013340e-06 1.66899306e-06 3.12488987e-06]
2021-01-29 01:13:44,116 - pyswarms.single.local_best - INFO - Optimize for 500 iters with {'c1': 0.1, 'c2': 0.3, 'w': 0.9, 'k': 5, 'p': 2}
2021-01-29 01:14:12,098 - pyswarms.single.local_best - INFO - Optimization finished | best cost: 2737.3213375996975, best pos: [1.87139269e+00 9.39328583e-01 8.83443207e+01 2.96941161e-01
 9.17109337e-07 2.73205858e-06 2.11146393e-06]
2021-01-29 01:14:12,145 - pyswarms.single.local_best - INFO - Optimize for 500 iters with {'c1': 0.1, 'c2': 0.3, 'w': 0.9, 'k': 5, 'p': 2}
2021-01-29 01:14:40,666 - pyswarms.single.local_best - INFO - Optimization finished | best cost: 2691.2614795556806, best pos: [1.83038434e+00 1.02368397e+00 8.79013544e+01 2.47679915e-01
 2.88138788e-06 1.88299173e-06 3.48091956e-06]
2021-01-29 01:14:40,711 - pyswarms.single.local_best - INFO - Optimize for 500 iters with {'c1': 0.1, 'c2': 0.3, 'w': 0.9, 'k': 5, 'p': 2}
2021-01-29 01:15:10,747 - pyswarms.single.local_best - INFO - Optimization finished | best cost: 2760.9559954292395, best pos: [1.16013154e+00 5.70712038e-01 8.98169015e+01 6.54016056e-01
 2.11516049e-06 2.69121672e-06 1.93573235e-06]
2021-01-29 01:15:10,791 - pyswarms.single.local_best - INFO - Optimize for 500 iters with {'c1': 0.1, 'c2': 0.3, 'w': 0.9, 'k': 5, 'p': 2}
2021-01-29 01:15:38,137 - pyswarms.single.local_best - INFO - Optimization finished | best cost: 2718.5871615449114, best pos: [1.52456211e+00 9.46252761e-01 9.38151378e+01 2.82911893e-01
 3.35635932e-06 2.25860052e-06 3.38410314e-06]
2021-01-29 01:15:38,180 - pyswarms.single.local_best - INFO - Optimize for 500 iters with {'c1': 0.1, 'c2': 0.3, 'w': 0.9, 'k': 5, 'p': 2}
2021-01-29 01:16:07,175 - pyswarms.single.local_best - INFO - Optimization finished | best cost: 2777.879013809728, best pos: [1.66360246e+00 9.37441912e-01 8.97538799e+01 2.94312633e-01
 3.01069868e-06 8.52447706e-07 3.33378736e-06]
2021-01-29 01:16:07,216 - pyswarms.single.local_best - INFO - Optimize for 500 iters with {'c1': 0.1, 'c2': 0.3, 'w': 0.9, 'k': 5, 'p': 2}
2021-01-29 01:16:37,021 - pyswarms.single.local_best - INFO - Optimization finished | best cost: 2690.898245669029, best pos: [1.63973474e+00 6.47739305e-01 8.37044305e+01 5.62435268e-01
 3.51375287e-07 1.82034159e-06 2.69549714e-06]
2021-01-29 01:16:37,065 - pyswarms.single.local_best - INFO - Optimize for 500 iters with {'c1': 0.1, 'c2': 0.3, 'w': 0.9, 'k': 5, 'p': 2}
2021-01-29 01:17:06,078 - pyswarms.single.local_best - INFO - Optimization finished | best cost: 2700.0701543614805, best pos: [1.77316052e+00 9.68842624e-01 9.13623075e+01 2.77362564e-01
 2.83220762e-06 1.77438062e-06 1.87077543e-06]
2021-01-29 01:17:06,123 - pyswarms.single.local_best - INFO - Optimize for 500 iters with {'c1': 0.1, 'c2': 0.3, 'w': 0.9, 'k': 5, 'p': 2}
2021-01-29 01:17:34,575 - pyswarms.single.local_best - INFO - Optimization finished | best cost: 2841.3618910380483, best pos: [1.16683192e+00 8.06590224e-01 1.09243977e+02 3.54558235e-01
 1.95868204e-06 2.77680898e-06 3.50792853e-06]
2021-01-29 01:17:34,619 - pyswarms.single.local_best - INFO - Optimize for 500 iters with {'c1': 0.1, 'c2': 0.3, 'w': 0.9, 'k': 5, 'p': 2}
2021-01-29 01:18:04,857 - pyswarms.single.local_best - INFO - Optimization finished | best cost: 2756.201633661876, best pos: [1.43815344e+00 1.00065683e+00 1.07915689e+02 2.34710599e-01
 2.14942025e-06 1.96866251e-06 3.50749837e-06]
2021-01-29 01:18:04,900 - pyswarms.single.local_best - INFO - Optimize for 500 iters with {'c1': 0.1, 'c2': 0.3, 'w': 0.9, 'k': 5, 'p': 2}
2021-01-29 01:18:32,308 - pyswarms.single.local_best - INFO - Optimization finished | best cost: 2752.979649889266, best pos: [1.42104537e+00 6.89620552e-01 8.64540361e+01 5.00277016e-01
 2.86348362e-06 2.36660948e-06 3.04033026e-06]
2021-01-29 01:18:32,353 - pyswarms.single.local_best - INFO - Optimize for 500 iters with {'c1': 0.1, 'c2': 0.3, 'w': 0.9, 'k': 5, 'p': 2}
2021-01-29 01:18:59,580 - pyswarms.single.local_best - INFO - Optimization finished | best cost: 2697.770548574436, best pos: [1.41346613e+00 9.01082545e-01 9.50967276e+01 3.12354995e-01
 3.34711296e-06 2.93568753e-06 3.23887031e-06]
2021-01-29 01:18:59,623 - pyswarms.single.local_best - INFO - Optimize for 500 iters with {'c1': 0.1, 'c2': 0.3, 'w': 0.9, 'k': 5, 'p': 2}
2021-01-29 01:19:28,501 - pyswarms.single.local_best - INFO - Optimization finished | best cost: 2786.7137972794008, best pos: [1.70123319e+00 7.88493778e-01 8.69795308e+01 4.01198685e-01
 1.15888281e-06 3.36089514e-06 2.09358478e-06]
2021-01-29 01:19:28,546 - pyswarms.single.local_best - INFO - Optimize for 500 iters with {'c1': 0.1, 'c2': 0.3, 'w': 0.9, 'k': 5, 'p': 2}
2021-01-29 01:19:57,936 - pyswarms.single.local_best - INFO - Optimization finished | best cost: 2818.583209634389, best pos: [1.61554067e+00 6.53468593e-01 8.44139474e+01 5.49243496e-01
 1.93735658e-06 1.57007047e-06 2.48496062e-06]
2021-01-29 01:19:57,981 - pyswarms.single.local_best - INFO - Optimize for 500 iters with {'c1': 0.1, 'c2': 0.3, 'w': 0.9, 'k': 5, 'p': 2}
2021-01-29 01:20:26,021 - pyswarms.single.local_best - INFO - Optimization finished | best cost: 2832.934813172223, best pos: [1.53897631e+00 6.39888055e-01 8.33108184e+01 5.77270074e-01
 9.12152428e-07 3.13857586e-06 2.68551754e-06]
2021-01-29 01:20:26,063 - pyswarms.single.local_best - INFO - Optimize for 500 iters with {'c1': 0.1, 'c2': 0.3, 'w': 0.9, 'k': 5, 'p': 2}
2021-01-29 01:20:55,092 - pyswarms.single.local_best - INFO - Optimization finished | best cost: 2772.651956042123, best pos: [1.17968458e+00 7.31454194e-01 9.45807632e+01 4.47507217e-01
 2.98684552e-06 3.22138225e-06 3.48657014e-06]
2021-01-29 01:20:55,135 - pyswarms.single.local_best - INFO - Optimize for 500 iters with {'c1': 0.1, 'c2': 0.3, 'w': 0.9, 'k': 5, 'p': 2}
2021-01-29 01:21:25,263 - pyswarms.single.local_best - INFO - Optimization finished | best cost: 2727.8961630941826, best pos: [1.63888926e+00 1.13230206e+00 1.07912814e+02 1.75901849e-01
 2.16567091e-06 2.13824542e-06 2.82941900e-06]
2021-01-29 01:21:25,306 - pyswarms.single.local_best - INFO - Optimize for 500 iters with {'c1': 0.1, 'c2': 0.3, 'w': 0.9, 'k': 5, 'p': 2}
2021-01-29 01:21:54,753 - pyswarms.single.local_best - INFO - Optimization finished | best cost: 2736.61137672156, best pos: [9.87862597e-01 6.78193587e-01 1.07756810e+02 4.82968323e-01
 2.37535582e-06 2.86432059e-06 3.35005413e-06]
2021-01-29 01:21:54,793 - pyswarms.single.local_best - INFO - Optimize for 500 iters with {'c1': 0.1, 'c2': 0.3, 'w': 0.9, 'k': 5, 'p': 2}
2021-01-29 01:22:23,918 - pyswarms.single.local_best - INFO - Optimization finished | best cost: 2684.266943253486, best pos: [1.37132050e+00 8.61303002e-01 1.05839079e+02 3.15963386e-01
 1.35240188e-06 1.20521290e-06 2.25445943e-06]
2021-01-29 01:22:23,964 - pyswarms.single.local_best - INFO - Optimize for 500 iters with {'c1': 0.1, 'c2': 0.3, 'w': 0.9, 'k': 5, 'p': 2}
2021-01-29 01:22:52,900 - pyswarms.single.local_best - INFO - Optimization finished | best cost: 2745.171161781572, best pos: [1.64743570e+00 1.04644392e+00 9.51500415e+01 2.34797644e-01
 1.01517911e-06 7.15942894e-07 3.50597466e-06]
2021-01-29 01:22:52,941 - pyswarms.single.local_best - INFO - Optimize for 500 iters with {'c1': 0.1, 'c2': 0.3, 'w': 0.9, 'k': 5, 'p': 2}
2021-01-29 01:23:21,727 - pyswarms.single.local_best - INFO - Optimization finished | best cost: 2773.876265992564, best pos: [1.42569534e+00 8.27073773e-01 9.20546638e+01 3.64560426e-01
 2.67401248e-06 1.82788762e-06 3.31192672e-06]
2021-01-29 01:23:21,773 - pyswarms.single.local_best - INFO - Optimize for 500 iters with {'c1': 0.1, 'c2': 0.3, 'w': 0.9, 'k': 5, 'p': 2}
2021-01-29 01:23:50,611 - pyswarms.single.local_best - INFO - Optimization finished | best cost: 2679.861443556457, best pos: [1.79514098e+00 1.30382417e+00 1.08125472e+02 1.20660201e-01
 2.60249356e-06 1.28130097e-06 3.28006517e-06]
2021-01-29 01:23:50,655 - pyswarms.single.local_best - INFO - Optimize for 500 iters with {'c1': 0.1, 'c2': 0.3, 'w': 0.9, 'k': 5, 'p': 2}
2021-01-29 01:24:19,630 - pyswarms.single.local_best - INFO - Optimization finished | best cost: 2800.023967212306, best pos: [1.74824137e+00 8.37699444e-01 8.66103017e+01 3.65664730e-01
 2.00331283e-06 1.13064449e-06 2.88209753e-06]
2021-01-29 01:24:19,675 - pyswarms.single.local_best - INFO - Optimize for 500 iters with {'c1': 0.1, 'c2': 0.3, 'w': 0.9, 'k': 5, 'p': 2}
2021-01-29 01:24:47,287 - pyswarms.single.local_best - INFO - Optimization finished | best cost: 2772.350404078242, best pos: [1.20989723e+00 8.41572787e-01 1.06261366e+02 3.40431049e-01
 3.50540763e-06 1.96324896e-06 3.28425354e-06]
2021-01-29 01:24:47,334 - pyswarms.single.local_best - INFO - Optimize for 500 iters with {'c1': 0.1, 'c2': 0.3, 'w': 0.9, 'k': 5, 'p': 2}
2021-01-29 01:25:16,254 - pyswarms.single.local_best - INFO - Optimization finished | best cost: 2706.8362508590326, best pos: [1.55178138e+00 7.64689159e-01 8.93148050e+01 4.16197297e-01
 3.41832892e-06 1.14176479e-06 2.28808628e-06]
2021-01-29 01:25:16,298 - pyswarms.single.local_best - INFO - Optimize for 500 iters with {'c1': 0.1, 'c2': 0.3, 'w': 0.9, 'k': 5, 'p': 2}
2021-01-29 01:25:44,601 - pyswarms.single.local_best - INFO - Optimization finished | best cost: 2761.861385532964, best pos: [1.57632165e+00 8.63076154e-01 8.99145100e+01 3.43422123e-01
 1.32259881e-06 1.29230997e-06 3.37177381e-06]
2021-01-29 01:25:44,646 - pyswarms.single.local_best - INFO - Optimize for 500 iters with {'c1': 0.1, 'c2': 0.3, 'w': 0.9, 'k': 5, 'p': 2}
2021-01-29 01:26:13,076 - pyswarms.single.local_best - INFO - Optimization finished | best cost: 2624.2706835901517, best pos: [1.56109370e+00 1.13568357e+00 1.08334826e+02 1.82084181e-01
 3.08052983e-06 1.77145227e-06 3.27748866e-06]
2021-01-29 01:26:13,119 - pyswarms.single.local_best - INFO - Optimize for 500 iters with {'c1': 0.1, 'c2': 0.3, 'w': 0.9, 'k': 5, 'p': 2}
2021-01-29 01:26:41,550 - pyswarms.single.local_best - INFO - Optimization finished | best cost: 2668.4572553879802, best pos: [1.41719083e+00 9.56724321e-01 1.08658846e+02 2.44412738e-01
 3.21081245e-06 1.28204574e-06 3.36672689e-06]
2021-01-29 01:26:41,596 - pyswarms.single.local_best - INFO - Optimize for 500 iters with {'c1': 0.1, 'c2': 0.3, 'w': 0.9, 'k': 5, 'p': 2}
2021-01-29 01:27:10,944 - pyswarms.single.local_best - INFO - Optimization finished | best cost: 2755.2988051835614, best pos: [1.63596638e+00 1.17271942e+00 1.07485201e+02 1.63692346e-01
 3.38292745e-06 3.31863593e-06 3.05873858e-06]
2021-01-29 01:27:10,988 - pyswarms.single.local_best - INFO - Optimize for 500 iters with {'c1': 0.1, 'c2': 0.3, 'w': 0.9, 'k': 5, 'p': 2}
2021-01-29 01:27:38,731 - pyswarms.single.local_best - INFO - Optimization finished | best cost: 2694.080731330305, best pos: [1.67822319e+00 9.40681590e-01 9.07205537e+01 2.97302518e-01
 1.76060992e-06 1.05583137e-06 2.75951447e-06]
2021-01-29 01:27:38,777 - pyswarms.single.local_best - INFO - Optimize for 500 iters with {'c1': 0.1, 'c2': 0.3, 'w': 0.9, 'k': 5, 'p': 2}
2021-01-29 01:28:07,973 - pyswarms.single.local_best - INFO - Optimization finished | best cost: 2705.1053097705385, best pos: [1.05815489e+00 7.22329401e-01 1.08409366e+02 4.23877490e-01
 3.20698499e-06 3.29572809e-06 3.35583241e-06]
2021-01-29 01:28:08,017 - pyswarms.single.local_best - INFO - Optimize for 500 iters with {'c1': 0.1, 'c2': 0.3, 'w': 0.9, 'k': 5, 'p': 2}
2021-01-29 01:28:37,081 - pyswarms.single.local_best - INFO - Optimization finished | best cost: 2650.137751149029, best pos: [1.63382842e+00 8.17778346e-01 8.64458526e+01 3.83226848e-01
 1.29673864e-06 1.74290416e-06 3.51235876e-06]
2021-01-29 01:28:37,128 - pyswarms.single.local_best - INFO - Optimize for 500 iters with {'c1': 0.1, 'c2': 0.3, 'w': 0.9, 'k': 5, 'p': 2}
2021-01-29 01:29:04,487 - pyswarms.single.local_best - INFO - Optimization finished | best cost: 2751.0383641403314, best pos: [1.64047665e+00 9.18737899e-01 8.99272246e+01 3.10420261e-01
 2.27414501e-06 1.42906708e-06 2.98611991e-06]
2021-01-29 01:29:04,532 - pyswarms.single.local_best - INFO - Optimize for 500 iters with {'c1': 0.1, 'c2': 0.3, 'w': 0.9, 'k': 5, 'p': 2}
2021-01-29 01:29:33,332 - pyswarms.single.local_best - INFO - Optimization finished | best cost: 2718.4855713790903, best pos: [1.38789588e+00 6.85539795e-01 9.07890851e+01 5.00566847e-01
 1.66994480e-06 1.98886600e-06 1.68547036e-06]
2021-01-29 01:29:33,379 - pyswarms.single.local_best - INFO - Optimize for 500 iters with {'c1': 0.1, 'c2': 0.3, 'w': 0.9, 'k': 5, 'p': 2}
2021-01-29 01:30:03,763 - pyswarms.single.local_best - INFO - Optimization finished | best cost: 2657.8767410708006, best pos: [1.31198896e+00 9.20495131e-01 1.09038993e+02 2.80606475e-01
 3.43995178e-06 1.41256945e-06 3.22784464e-06]
2021-01-29 01:30:03,810 - pyswarms.single.local_best - INFO - Optimize for 500 iters with {'c1': 0.1, 'c2': 0.3, 'w': 0.9, 'k': 5, 'p': 2}
2021-01-29 01:30:32,830 - pyswarms.single.local_best - INFO - Optimization finished | best cost: 2793.7058790826804, best pos: [1.38464762e+00 9.90759613e-01 1.08789907e+02 2.49289017e-01
 2.40265405e-06 1.46125581e-06 3.47717337e-06]
2021-01-29 01:30:32,877 - pyswarms.single.local_best - INFO - Optimize for 500 iters with {'c1': 0.1, 'c2': 0.3, 'w': 0.9, 'k': 5, 'p': 2}
2021-01-29 01:31:00,509 - pyswarms.single.local_best - INFO - Optimization finished | best cost: 2659.8374870717153, best pos: [1.81309508e+00 1.01271398e+00 9.11169540e+01 2.49144481e-01
 2.38196805e-06 2.46636947e-06 2.38257062e-06]
2021-01-29 01:31:00,554 - pyswarms.single.local_best - INFO - Optimize for 500 iters with {'c1': 0.1, 'c2': 0.3, 'w': 0.9, 'k': 5, 'p': 2}
2021-01-29 01:31:29,658 - pyswarms.single.local_best - INFO - Optimization finished | best cost: 2753.277059715923, best pos: [1.75043349e+00 9.96647507e-01 8.99683230e+01 2.58848179e-01
 1.46638661e-06 3.35768199e-06 3.11971228e-06]
2021-01-29 01:31:29,706 - pyswarms.single.local_best - INFO - Optimize for 500 iters with {'c1': 0.1, 'c2': 0.3, 'w': 0.9, 'k': 5, 'p': 2}
2021-01-29 01:31:57,327 - pyswarms.single.local_best - INFO - Optimization finished | best cost: 2821.6835719538967, best pos: [1.19679301e+00 8.08681066e-01 1.05003792e+02 3.62018347e-01
 3.41236327e-06 1.68762832e-06 3.36677539e-06]
2021-01-29 01:31:57,370 - pyswarms.single.local_best - INFO - Optimize for 500 iters with {'c1': 0.1, 'c2': 0.3, 'w': 0.9, 'k': 5, 'p': 2}
2021-01-29 01:32:26,646 - pyswarms.single.local_best - INFO - Optimization finished | best cost: 2701.1507481500166, best pos: [9.45556765e-01 6.22057041e-01 1.05083012e+02 5.52314634e-01
 3.06438179e-06 1.49848301e-06 3.42234388e-06]
2021-01-29 01:32:26,692 - pyswarms.single.local_best - INFO - Optimize for 500 iters with {'c1': 0.1, 'c2': 0.3, 'w': 0.9, 'k': 5, 'p': 2}
2021-01-29 01:32:53,323 - pyswarms.single.local_best - INFO - Optimization finished | best cost: 2717.8866864725787, best pos: [1.55101571e+00 1.11117660e+00 1.07953312e+02 1.88071396e-01
 2.55988506e-06 1.44654963e-06 3.42631395e-06]
2021-01-29 01:32:53,367 - pyswarms.single.local_best - INFO - Optimize for 500 iters with {'c1': 0.1, 'c2': 0.3, 'w': 0.9, 'k': 5, 'p': 2}
2021-01-29 01:33:21,012 - pyswarms.single.local_best - INFO - Optimization finished | best cost: 2686.957549836578, best pos: [1.76108248e+00 1.18568900e+00 1.09088777e+02 1.48543100e-01
 2.14584603e-06 1.76817129e-06 2.47901251e-06]
2021-01-29 01:33:21,058 - pyswarms.single.local_best - INFO - Optimize for 500 iters with {'c1': 0.1, 'c2': 0.3, 'w': 0.9, 'k': 5, 'p': 2}
2021-01-29 01:33:50,364 - pyswarms.single.local_best - INFO - Optimization finished | best cost: 2749.474528721074, best pos: [1.71788471e+00 8.18040157e-01 8.96079965e+01 3.74882130e-01
 1.76412200e-06 2.13969387e-06 1.47279934e-06]
2021-01-29 01:33:50,408 - pyswarms.single.local_best - INFO - Optimize for 500 iters with {'c1': 0.1, 'c2': 0.3, 'w': 0.9, 'k': 5, 'p': 2}
2021-01-29 01:34:17,956 - pyswarms.single.local_best - INFO - Optimization finished | best cost: 2721.279096224034, best pos: [1.39134557e+00 7.57132592e-01 9.01652725e+01 4.32988792e-01
 2.23283918e-06 2.55332634e-06 2.59129473e-06]
2021-01-29 01:34:18,002 - pyswarms.single.local_best - INFO - Optimize for 500 iters with {'c1': 0.1, 'c2': 0.3, 'w': 0.9, 'k': 5, 'p': 2}
2021-01-29 01:34:46,353 - pyswarms.single.local_best - INFO - Optimization finished | best cost: 2774.2527529170748, best pos: [1.86872389e+00 1.10739504e+00 9.37500434e+01 2.08502420e-01
 1.01814988e-06 3.51565966e-06 2.10508567e-06]
2021-01-29 01:34:46,398 - pyswarms.single.local_best - INFO - Optimize for 500 iters with {'c1': 0.1, 'c2': 0.3, 'w': 0.9, 'k': 5, 'p': 2}
2021-01-29 01:35:15,920 - pyswarms.single.local_best - INFO - Optimization finished | best cost: 2926.760906218812, best pos: [1.48780358e+00 1.07447894e+00 1.11830194e+02 2.02270844e-01
 1.90648045e-06 1.29319139e-06 3.36098044e-06]
2021-01-29 01:35:15,965 - pyswarms.single.local_best - INFO - Optimize for 500 iters with {'c1': 0.1, 'c2': 0.3, 'w': 0.9, 'k': 5, 'p': 2}
2021-01-29 01:35:44,543 - pyswarms.single.local_best - INFO - Optimization finished | best cost: 2791.513917010434, best pos: [1.85732485e+00 1.32393853e+00 1.08056049e+02 1.12157626e-01
 1.47389450e-06 7.08475239e-07 3.33474551e-06]
2021-01-29 01:35:44,587 - pyswarms.single.local_best - INFO - Optimize for 500 iters with {'c1': 0.1, 'c2': 0.3, 'w': 0.9, 'k': 5, 'p': 2}
2021-01-29 01:36:14,560 - pyswarms.single.local_best - INFO - Optimization finished | best cost: 2670.597027515932, best pos: [1.46443024e+00 1.02035050e+00 1.10752940e+02 2.14578774e-01
 2.68519473e-06 1.99150454e-06 3.42290374e-06]
2021-01-29 01:36:14,605 - pyswarms.single.local_best - INFO - Optimize for 500 iters with {'c1': 0.1, 'c2': 0.3, 'w': 0.9, 'k': 5, 'p': 2}
2021-01-29 01:36:43,758 - pyswarms.single.local_best - INFO - Optimization finished | best cost: 2845.045218265781, best pos: [1.55979206e+00 7.70555893e-01 8.90488867e+01 4.25061870e-01
 1.47520837e-06 1.53890422e-06 2.11130598e-06]
2021-01-29 01:36:43,802 - pyswarms.single.local_best - INFO - Optimize for 500 iters with {'c1': 0.1, 'c2': 0.3, 'w': 0.9, 'k': 5, 'p': 2}
2021-01-29 01:37:11,754 - pyswarms.single.local_best - INFO - Optimization finished | best cost: 2877.700171234844, best pos: [1.47896154e+00 1.07034608e+00 1.06944911e+02 2.12960202e-01
 3.27699851e-06 1.36351854e-06 3.40266302e-06]
2021-01-29 01:37:11,794 - pyswarms.single.local_best - INFO - Optimize for 500 iters with {'c1': 0.1, 'c2': 0.3, 'w': 0.9, 'k': 5, 'p': 2}
2021-01-29 01:37:40,936 - pyswarms.single.local_best - INFO - Optimization finished | best cost: 2787.7533599186786, best pos: [1.86023956e+00 1.12831843e+00 9.23611191e+01 1.94762224e-01
 1.35056543e-06 2.33412230e-06 3.43116348e-06]
2021-01-29 01:37:40,976 - pyswarms.single.local_best - INFO - Optimize for 500 iters with {'c1': 0.1, 'c2': 0.3, 'w': 0.9, 'k': 5, 'p': 2}
2021-01-29 01:38:09,866 - pyswarms.single.local_best - INFO - Optimization finished | best cost: 2795.8887874484817, best pos: [1.51014367e+00 7.66722654e-01 8.93068608e+01 4.19302506e-01
 2.56268169e-06 3.14728207e-06 1.92997262e-06]
2021-01-29 01:38:09,911 - pyswarms.single.local_best - INFO - Optimize for 500 iters with {'c1': 0.1, 'c2': 0.3, 'w': 0.9, 'k': 5, 'p': 2}
2021-01-29 01:38:38,899 - pyswarms.single.local_best - INFO - Optimization finished | best cost: 2740.4369566621963, best pos: [1.86233731e+00 7.40710823e-01 8.27232989e+01 4.54414501e-01
 1.16397315e-06 2.79226094e-06 2.70912655e-06]
2021-01-29 01:38:38,939 - pyswarms.single.local_best - INFO - Optimize for 500 iters with {'c1': 0.1, 'c2': 0.3, 'w': 0.9, 'k': 5, 'p': 2}
2021-01-29 01:39:07,733 - pyswarms.single.local_best - INFO - Optimization finished | best cost: 2805.1630353835853, best pos: [1.32774304e+00 9.25369056e-01 1.06307527e+02 2.80192312e-01
 2.82201074e-06 2.55698640e-06 3.44781704e-06]
2021-01-29 01:39:07,778 - pyswarms.single.local_best - INFO - Optimize for 500 iters with {'c1': 0.1, 'c2': 0.3, 'w': 0.9, 'k': 5, 'p': 2}
2021-01-29 01:39:37,558 - pyswarms.single.local_best - INFO - Optimization finished | best cost: 2802.470511078418, best pos: [1.44586250e+00 7.46950431e-01 8.89273017e+01 4.40750907e-01
 1.42377430e-07 2.65675719e-06 3.02488680e-06]
2021-01-29 01:39:37,601 - pyswarms.single.local_best - INFO - Optimize for 500 iters with {'c1': 0.1, 'c2': 0.3, 'w': 0.9, 'k': 5, 'p': 2}
2021-01-29 01:40:06,792 - pyswarms.single.local_best - INFO - Optimization finished | best cost: 2729.1561675033977, best pos: [1.81086699e+00 8.18579819e-01 8.50032191e+01 3.78963309e-01
 1.28224953e-06 1.14136241e-06 3.45149962e-06]
2021-01-29 01:40:06,833 - pyswarms.single.local_best - INFO - Optimize for 500 iters with {'c1': 0.1, 'c2': 0.3, 'w': 0.9, 'k': 5, 'p': 2}
2021-01-29 01:40:34,707 - pyswarms.single.local_best - INFO - Optimization finished | best cost: 2735.666625592581, best pos: [1.97382506e+00 8.12837008e-01 8.69929825e+01 3.83464715e-01
 2.74200933e-06 8.24671209e-07 1.17833217e-06]
2021-01-29 01:40:34,752 - pyswarms.single.local_best - INFO - Optimize for 500 iters with {'c1': 0.1, 'c2': 0.3, 'w': 0.9, 'k': 5, 'p': 2}
2021-01-29 01:41:02,181 - pyswarms.single.local_best - INFO - Optimization finished | best cost: 2718.162323140132, best pos: [1.69520187e+00 7.41244947e-01 8.61583323e+01 4.46181992e-01
 1.60745766e-06 8.48929107e-07 2.66489291e-06]
2021-01-29 01:41:02,227 - pyswarms.single.local_best - INFO - Optimize for 500 iters with {'c1': 0.1, 'c2': 0.3, 'w': 0.9, 'k': 5, 'p': 2}
2021-01-29 01:41:32,227 - pyswarms.single.local_best - INFO - Optimization finished | best cost: 2802.808756898984, best pos: [1.63712745e+00 1.12500210e+00 1.08074568e+02 1.69949722e-01
 1.57415057e-06 1.88909951e-06 3.51830904e-06]
2021-01-29 01:41:32,273 - pyswarms.single.local_best - INFO - Optimize for 500 iters with {'c1': 0.1, 'c2': 0.3, 'w': 0.9, 'k': 5, 'p': 2}
2021-01-29 01:42:00,400 - pyswarms.single.local_best - INFO - Optimization finished | best cost: 2811.639162331207, best pos: [1.88924491e+00 1.02547576e+00 8.90109005e+01 2.45749056e-01
 2.37779967e-06 2.10541666e-06 2.71729811e-06]
2021-01-29 01:42:00,452 - pyswarms.single.local_best - INFO - Optimize for 500 iters with {'c1': 0.1, 'c2': 0.3, 'w': 0.9, 'k': 5, 'p': 2}
2021-01-29 01:42:30,991 - pyswarms.single.local_best - INFO - Optimization finished | best cost: 2725.289121286503, best pos: [1.82286204e+00 1.34633928e+00 1.05854689e+02 1.18028875e-01
 1.38302851e-06 2.22376701e-06 3.38376566e-06]
2021-01-29 01:42:31,036 - pyswarms.single.local_best - INFO - Optimize for 500 iters with {'c1': 0.1, 'c2': 0.3, 'w': 0.9, 'k': 5, 'p': 2}
2021-01-29 01:42:59,911 - pyswarms.single.local_best - INFO - Optimization finished | best cost: 2837.2674480466576, best pos: [1.53367947e+00 9.59465904e-01 9.26126668e+01 2.81716001e-01
 3.38490967e-06 2.57993052e-06 3.32055807e-06]
2021-01-29 01:42:59,955 - pyswarms.single.local_best - INFO - Optimize for 500 iters with {'c1': 0.1, 'c2': 0.3, 'w': 0.9, 'k': 5, 'p': 2}
2021-01-29 01:43:27,907 - pyswarms.single.local_best - INFO - Optimization finished | best cost: 2811.4605621686296, best pos: [1.72859841e+00 5.80802440e-01 8.22478415e+01 6.56783879e-01
 8.66364659e-07 1.43272606e-06 2.49246426e-06]
2021-01-29 01:43:27,953 - pyswarms.single.local_best - INFO - Optimize for 500 iters with {'c1': 0.1, 'c2': 0.3, 'w': 0.9, 'k': 5, 'p': 2}
2021-01-29 01:43:56,972 - pyswarms.single.local_best - INFO - Optimization finished | best cost: 2826.6936465926183, best pos: [1.40771882e+00 9.37893021e-01 1.06162918e+02 2.68341886e-01
 3.02279226e-06 2.22981379e-06 2.69296791e-06]
2021-01-29 01:43:57,023 - pyswarms.single.local_best - INFO - Optimize for 500 iters with {'c1': 0.1, 'c2': 0.3, 'w': 0.9, 'k': 5, 'p': 2}
2021-01-29 01:44:26,265 - pyswarms.single.local_best - INFO - Optimization finished | best cost: 2838.490699048335, best pos: [1.58314570e+00 1.12827092e+00 1.05275405e+02 1.87479038e-01
 1.44283244e-06 2.28723850e-06 3.50504241e-06]
2021-01-29 01:44:26,307 - pyswarms.single.local_best - INFO - Optimize for 500 iters with {'c1': 0.1, 'c2': 0.3, 'w': 0.9, 'k': 5, 'p': 2}
2021-01-29 01:44:54,177 - pyswarms.single.local_best - INFO - Optimization finished | best cost: 2847.0301942147935, best pos: [1.57887864e+00 8.62380898e-01 9.07201744e+01 3.39946134e-01
 2.37456164e-06 3.52778491e-06 2.31347255e-06]
2021-01-29 01:44:54,224 - pyswarms.single.local_best - INFO - Optimize for 500 iters with {'c1': 0.1, 'c2': 0.3, 'w': 0.9, 'k': 5, 'p': 2}
2021-01-29 01:45:22,024 - pyswarms.single.local_best - INFO - Optimization finished | best cost: 2746.2604466911116, best pos: [1.10840264e+00 7.65376449e-01 1.06853157e+02 3.95964127e-01
 3.44098001e-06 2.93997065e-06 3.18735546e-06]
2021-01-29 01:45:22,065 - pyswarms.single.local_best - INFO - Optimize for 500 iters with {'c1': 0.1, 'c2': 0.3, 'w': 0.9, 'k': 5, 'p': 2}
2021-01-29 01:45:50,853 - pyswarms.single.local_best - INFO - Optimization finished | best cost: 2892.408752620935, best pos: [1.55664755e+00 8.83640243e-01 9.14456589e+01 3.25266609e-01
 1.93855945e-06 1.82494360e-06 3.20762110e-06]
2021-01-29 01:45:50,898 - pyswarms.single.local_best - INFO - Optimize for 500 iters with {'c1': 0.1, 'c2': 0.3, 'w': 0.9, 'k': 5, 'p': 2}
2021-01-29 01:46:21,008 - pyswarms.single.local_best - INFO - Optimization finished | best cost: 2589.320468018495, best pos: [1.85228964e+00 1.34073930e+00 1.09149012e+02 1.07911382e-01
 1.45339151e-06 1.93989377e-06 3.16925884e-06]
2021-01-29 01:46:21,053 - pyswarms.single.local_best - INFO - Optimize for 500 iters with {'c1': 0.1, 'c2': 0.3, 'w': 0.9, 'k': 5, 'p': 2}
2021-01-29 01:46:49,771 - pyswarms.single.local_best - INFO - Optimization finished | best cost: 2668.9327975923393, best pos: [1.36893995e+00 7.47637253e-01 9.14093026e+01 4.33340033e-01
 1.92621615e-06 2.28753992e-06 2.66726171e-06]
2021-01-29 01:46:49,820 - pyswarms.single.local_best - INFO - Optimize for 500 iters with {'c1': 0.1, 'c2': 0.3, 'w': 0.9, 'k': 5, 'p': 2}
2021-01-29 01:47:17,768 - pyswarms.single.local_best - INFO - Optimization finished | best cost: 2732.8660991483544, best pos: [1.83748971e+00 7.18590361e-01 8.62138402e+01 4.68127010e-01
 1.68712225e-06 1.77119072e-06 1.21198176e-06]
2021-01-29 01:47:17,813 - pyswarms.single.local_best - INFO - Optimize for 500 iters with {'c1': 0.1, 'c2': 0.3, 'w': 0.9, 'k': 5, 'p': 2}
2021-01-29 01:47:45,714 - pyswarms.single.local_best - INFO - Optimization finished | best cost: 2827.278779319404, best pos: [1.51966739e+00 7.56698560e-01 8.82905444e+01 4.31484865e-01
 2.02322440e-06 2.24098163e-06 2.41240304e-06]
2021-01-29 01:47:45,758 - pyswarms.single.local_best - INFO - Optimize for 500 iters with {'c1': 0.1, 'c2': 0.3, 'w': 0.9, 'k': 5, 'p': 2}
2021-01-29 01:48:14,420 - pyswarms.single.local_best - INFO - Optimization finished | best cost: 2701.710812428544, best pos: [1.04554053e+00 6.92110621e-01 1.06982584e+02 4.56614020e-01
 2.02048382e-06 1.99222556e-06 3.41914534e-06]
2021-01-29 01:48:14,465 - pyswarms.single.local_best - INFO - Optimize for 500 iters with {'c1': 0.1, 'c2': 0.3, 'w': 0.9, 'k': 5, 'p': 2}
2021-01-29 01:48:42,197 - pyswarms.single.local_best - INFO - Optimization finished | best cost: 2658.982168070138, best pos: [1.47431796e+00 8.43617867e-01 9.14017434e+01 3.55640970e-01
 1.21639314e-07 2.69968478e-06 3.52231317e-06]
2021-01-29 01:48:42,241 - pyswarms.single.local_best - INFO - Optimize for 500 iters with {'c1': 0.1, 'c2': 0.3, 'w': 0.9, 'k': 5, 'p': 2}
2021-01-29 01:49:10,119 - pyswarms.single.local_best - INFO - Optimization finished | best cost: 2830.520993416524, best pos: [1.43295301e+00 9.94542394e-01 1.07039618e+02 2.38426838e-01
 2.09710013e-06 3.01702457e-06 3.37570471e-06]
2021-01-29 01:49:10,163 - pyswarms.single.local_best - INFO - Optimize for 500 iters with {'c1': 0.1, 'c2': 0.3, 'w': 0.9, 'k': 5, 'p': 2}
2021-01-29 01:49:38,899 - pyswarms.single.local_best - INFO - Optimization finished | best cost: 2696.044325768551, best pos: [1.74503919e+00 1.25513828e+00 1.05935121e+02 1.34550875e-01
 3.20815603e-06 3.02268010e-06 3.41186846e-06]
2021-01-29 01:49:38,943 - pyswarms.single.local_best - INFO - Optimize for 500 iters with {'c1': 0.1, 'c2': 0.3, 'w': 0.9, 'k': 5, 'p': 2}
2021-01-29 01:50:08,725 - pyswarms.single.local_best - INFO - Optimization finished | best cost: 2951.9805269824164, best pos: [1.31313169e+00 6.05164686e-01 8.69678852e+01 6.06617125e-01
 1.49662988e-06 1.44227198e-06 3.23745077e-06]
2021-01-29 01:50:08,771 - pyswarms.single.local_best - INFO - Optimize for 500 iters with {'c1': 0.1, 'c2': 0.3, 'w': 0.9, 'k': 5, 'p': 2}
2021-01-29 01:50:36,960 - pyswarms.single.local_best - INFO - Optimization finished | best cost: 2785.941958103432, best pos: [1.74497291e+00 1.25709055e+00 1.08915116e+02 1.31906473e-01
 1.50899084e-06 3.28091838e-06 3.47371322e-06]
2021-01-29 01:50:37,006 - pyswarms.single.local_best - INFO - Optimize for 500 iters with {'c1': 0.1, 'c2': 0.3, 'w': 0.9, 'k': 5, 'p': 2}
2021-01-29 01:51:04,824 - pyswarms.single.local_best - INFO - Optimization finished | best cost: 2761.9121012813357, best pos: [1.54121693e+00 8.67395850e-01 9.14049378e+01 3.34741279e-01
 3.05937295e-07 2.30430205e-06 3.50159463e-06]
2021-01-29 01:51:04,864 - pyswarms.single.local_best - INFO - Optimize for 500 iters with {'c1': 0.1, 'c2': 0.3, 'w': 0.9, 'k': 5, 'p': 2}
2021-01-29 01:51:34,811 - pyswarms.single.local_best - INFO - Optimization finished | best cost: 2933.3962552181133, best pos: [1.46354911e+00 6.68811306e-01 8.60303395e+01 5.30664005e-01
 1.94498993e-06 3.06605014e-06 2.18801849e-06]
2021-01-29 01:51:34,857 - pyswarms.single.local_best - INFO - Optimize for 500 iters with {'c1': 0.1, 'c2': 0.3, 'w': 0.9, 'k': 5, 'p': 2}
2021-01-29 01:52:02,834 - pyswarms.single.local_best - INFO - Optimization finished | best cost: 2891.057478072011, best pos: [1.24441029e+00 8.71138497e-01 1.08122413e+02 3.09032847e-01
 3.38191841e-06 2.84877964e-06 3.46943909e-06]
2021-01-29 01:52:02,881 - pyswarms.single.local_best - INFO - Optimize for 500 iters with {'c1': 0.1, 'c2': 0.3, 'w': 0.9, 'k': 5, 'p': 2}
2021-01-29 01:52:31,971 - pyswarms.single.local_best - INFO - Optimization finished | best cost: 2665.3530100001544, best pos: [1.59522852e+00 8.05996869e-01 8.87274736e+01 3.81148858e-01
 8.23709549e-07 2.11546109e-06 3.13924475e-06]
2021-01-29 01:52:32,016 - pyswarms.single.local_best - INFO - Optimize for 500 iters with {'c1': 0.1, 'c2': 0.3, 'w': 0.9, 'k': 5, 'p': 2}
2021-01-29 01:52:59,690 - pyswarms.single.local_best - INFO - Optimization finished | best cost: 2773.4179296919733, best pos: [1.63707082e+00 6.46989878e-01 8.42033721e+01 5.53994142e-01
 1.50007374e-06 1.58172710e-06 2.56207927e-06]
2021-01-29 01:52:59,734 - pyswarms.single.local_best - INFO - Optimize for 500 iters with {'c1': 0.1, 'c2': 0.3, 'w': 0.9, 'k': 5, 'p': 2}
2021-01-29 01:53:28,343 - pyswarms.single.local_best - INFO - Optimization finished | best cost: 2777.666073873551, best pos: [1.36248408e+00 9.27156706e-01 1.06716406e+02 2.71771604e-01
 3.33337402e-06 1.63296252e-06 3.29181005e-06]
2021-01-29 01:53:28,385 - pyswarms.single.local_best - INFO - Optimize for 500 iters with {'c1': 0.1, 'c2': 0.3, 'w': 0.9, 'k': 5, 'p': 2}
2021-01-29 01:53:57,510 - pyswarms.single.local_best - INFO - Optimization finished | best cost: 2726.7746616882037, best pos: [1.51873365e+00 1.10531602e+00 1.09351519e+02 1.89704608e-01
 3.27396925e-06 3.25215921e-06 3.28742810e-06]
2021-01-29 01:53:57,555 - pyswarms.single.local_best - INFO - Optimize for 500 iters with {'c1': 0.1, 'c2': 0.3, 'w': 0.9, 'k': 5, 'p': 2}
2021-01-29 01:54:27,453 - pyswarms.single.local_best - INFO - Optimization finished | best cost: 2720.3444891179447, best pos: [1.54465560e+00 7.55916931e-01 8.98419264e+01 4.31036366e-01
 1.63558796e-07 1.73744325e-06 2.21997239e-06]
2021-01-29 01:54:27,497 - pyswarms.single.local_best - INFO - Optimize for 500 iters with {'c1': 0.1, 'c2': 0.3, 'w': 0.9, 'k': 5, 'p': 2}
2021-01-29 01:54:55,713 - pyswarms.single.local_best - INFO - Optimization finished | best cost: 2783.839886827956, best pos: [1.67398676e+00 1.13613825e+00 1.06765851e+02 1.75358551e-01
 3.38462654e-06 2.02729108e-06 2.36102442e-06]
2021-01-29 01:54:55,757 - pyswarms.single.local_best - INFO - Optimize for 500 iters with {'c1': 0.1, 'c2': 0.3, 'w': 0.9, 'k': 5, 'p': 2}
2021-01-29 01:55:25,339 - pyswarms.single.local_best - INFO - Optimization finished | best cost: 2765.576922467865, best pos: [1.29052624e+00 8.87079581e-01 1.05887608e+02 3.03575909e-01
 3.11294163e-06 3.47238614e-06 2.99575378e-06]
2021-01-29 01:55:25,382 - pyswarms.single.local_best - INFO - Optimize for 500 iters with {'c1': 0.1, 'c2': 0.3, 'w': 0.9, 'k': 5, 'p': 2}
2021-01-29 01:55:53,998 - pyswarms.single.local_best - INFO - Optimization finished | best cost: 2782.701738024125, best pos: [1.63062916e+00 8.80450701e-01 9.16727655e+01 3.21404247e-01
 7.44594152e-08 1.31827344e-06 3.27613800e-06]
2021-01-29 01:55:54,040 - pyswarms.single.local_best - INFO - Optimize for 500 iters with {'c1': 0.1, 'c2': 0.3, 'w': 0.9, 'k': 5, 'p': 2}
2021-01-29 01:56:22,498 - pyswarms.single.local_best - INFO - Optimization finished | best cost: 2750.089696756532, best pos: [1.80635473e+00 1.30392662e+00 1.09403617e+02 1.17857801e-01
 2.03034128e-06 2.98809520e-06 3.00731547e-06]
2021-01-29 01:56:22,548 - pyswarms.single.local_best - INFO - Optimize for 500 iters with {'c1': 0.1, 'c2': 0.3, 'w': 0.9, 'k': 5, 'p': 2}
2021-01-29 01:57:00,422 - pyswarms.single.local_best - INFO - Optimization finished | best cost: 852.1988838780538, best pos: [1.11586255e+00 7.78245924e-01 1.14810345e+00 9.44009070e+01
 1.30410205e+02 3.90457364e-01 4.26734942e-07 2.87012232e-08
 4.53777263e-07]
2021-01-29 01:57:00,468 - pyswarms.single.local_best - INFO - Optimize for 500 iters with {'c1': 0.1, 'c2': 0.3, 'w': 0.9, 'k': 5, 'p': 2}
2021-01-29 01:57:35,483 - pyswarms.single.local_best - INFO - Optimization finished | best cost: 839.4118755011783, best pos: [1.48237517e+00 9.46698181e-01 1.59082919e+00 9.77857170e+01
 1.31289079e+02 2.48684660e-01 2.10275016e-07 1.32045702e-07
 2.54182264e-07]
2021-01-29 01:57:35,529 - pyswarms.single.local_best - INFO - Optimize for 500 iters with {'c1': 0.1, 'c2': 0.3, 'w': 0.9, 'k': 5, 'p': 2}
2021-01-29 01:58:10,670 - pyswarms.single.local_best - INFO - Optimization finished | best cost: 853.8351143286184, best pos: [1.52392311e+00 9.90365810e-01 1.49911487e+00 8.63809971e+01
 1.30997867e+02 2.50678131e-01 3.21314042e-07 9.24619354e-08
 4.51664561e-07]
2021-01-29 01:58:10,714 - pyswarms.single.local_best - INFO - Optimize for 500 iters with {'c1': 0.1, 'c2': 0.3, 'w': 0.9, 'k': 5, 'p': 2}
2021-01-29 01:58:48,612 - pyswarms.single.local_best - INFO - Optimization finished | best cost: 822.4126780138724, best pos: [1.29971598e+00 7.55719206e-01 1.19649276e+00 9.60026453e+01
 1.31325380e+02 3.90899403e-01 3.15544004e-07 2.33434653e-07
 6.45233935e-08]
2021-01-29 01:58:48,655 - pyswarms.single.local_best - INFO - Optimize for 500 iters with {'c1': 0.1, 'c2': 0.3, 'w': 0.9, 'k': 5, 'p': 2}
2021-01-29 01:59:23,220 - pyswarms.single.local_best - INFO - Optimization finished | best cost: 843.0582304680916, best pos: [1.27995455e+00 8.21043600e-01 1.24773221e+00 8.56077303e+01
 1.31827491e+02 3.58338594e-01 6.63507779e-07 6.61355411e-07
 2.96125037e-07]
2021-01-29 01:59:23,265 - pyswarms.single.local_best - INFO - Optimize for 500 iters with {'c1': 0.1, 'c2': 0.3, 'w': 0.9, 'k': 5, 'p': 2}
2021-01-29 01:59:59,267 - pyswarms.single.local_best - INFO - Optimization finished | best cost: 834.3771344912884, best pos: [1.50729032e+00 8.79451085e-01 1.39082473e+00 8.11960016e+01
 1.32760466e+02 3.32339422e-01 5.28474689e-07 4.19205958e-07
 2.36315401e-07]
2021-01-29 01:59:59,312 - pyswarms.single.local_best - INFO - Optimize for 500 iters with {'c1': 0.1, 'c2': 0.3, 'w': 0.9, 'k': 5, 'p': 2}
2021-01-29 02:00:35,165 - pyswarms.single.local_best - INFO - Optimization finished | best cost: 887.1592615884966, best pos: [1.27703263e+00 8.33082127e-01 1.31057281e+00 8.69040418e+01
 1.30860907e+02 3.36329251e-01 4.53335900e-07 4.31978317e-07
 5.05872551e-07]
2021-01-29 02:00:35,212 - pyswarms.single.local_best - INFO - Optimize for 500 iters with {'c1': 0.1, 'c2': 0.3, 'w': 0.9, 'k': 5, 'p': 2}
2021-01-29 02:01:11,528 - pyswarms.single.local_best - INFO - Optimization finished | best cost: 878.92920462473, best pos: [1.40986818e+00 1.15796631e+00 1.68649939e+00 9.96585857e+01
 1.31641257e+02 1.94399303e-01 5.76305104e-07 7.52468565e-07
 2.51534628e-07]
2021-01-29 02:01:11,576 - pyswarms.single.local_best - INFO - Optimize for 500 iters with {'c1': 0.1, 'c2': 0.3, 'w': 0.9, 'k': 5, 'p': 2}
2021-01-29 02:01:48,457 - pyswarms.single.local_best - INFO - Optimization finished | best cost: 888.0877935686995, best pos: [1.53240924e+00 1.04770323e+00 1.41658660e+00 7.78138995e+01
 1.31560242e+02 2.41854229e-01 7.65239033e-07 5.49936512e-07
 5.55357789e-07]
2021-01-29 02:01:48,506 - pyswarms.single.local_best - INFO - Optimize for 500 iters with {'c1': 0.1, 'c2': 0.3, 'w': 0.9, 'k': 5, 'p': 2}
2021-01-29 02:02:25,588 - pyswarms.single.local_best - INFO - Optimization finished | best cost: 855.4559917371205, best pos: [1.27360205e+00 7.66901258e-01 1.21174898e+00 9.30087623e+01
 1.31385650e+02 3.85415766e-01 1.07350971e-07 3.56362000e-07
 2.14073270e-07]
2021-01-29 02:02:25,633 - pyswarms.single.local_best - INFO - Optimize for 500 iters with {'c1': 0.1, 'c2': 0.3, 'w': 0.9, 'k': 5, 'p': 2}
2021-01-29 02:03:01,550 - pyswarms.single.local_best - INFO - Optimization finished | best cost: 872.7032384480052, best pos: [1.05963961e+00 7.19505213e-01 1.19721597e+00 9.76883761e+01
 1.31103392e+02 4.14649556e-01 3.61157193e-07 3.63152750e-08
 4.90900365e-07]
2021-01-29 02:03:01,597 - pyswarms.single.local_best - INFO - Optimize for 500 iters with {'c1': 0.1, 'c2': 0.3, 'w': 0.9, 'k': 5, 'p': 2}
2021-01-29 02:03:37,928 - pyswarms.single.local_best - INFO - Optimization finished | best cost: 880.4382750548536, best pos: [1.09697983e+00 6.39614678e-01 1.02245343e+00 9.31882454e+01
 1.28099318e+02 4.76648579e-01 6.83411000e-07 3.70030628e-07
 1.20134634e-07]
2021-01-29 02:03:37,974 - pyswarms.single.local_best - INFO - Optimize for 500 iters with {'c1': 0.1, 'c2': 0.3, 'w': 0.9, 'k': 5, 'p': 2}
2021-01-29 02:04:11,293 - pyswarms.single.local_best - INFO - Optimization finished | best cost: 881.2090918168187, best pos: [1.45149233e+00 9.63965639e-01 1.54259383e+00 9.31010365e+01
 1.31149854e+02 2.48313019e-01 5.04255620e-07 2.12040288e-08
 3.79014313e-07]
2021-01-29 02:04:11,342 - pyswarms.single.local_best - INFO - Optimize for 500 iters with {'c1': 0.1, 'c2': 0.3, 'w': 0.9, 'k': 5, 'p': 2}
2021-01-29 02:04:47,150 - pyswarms.single.local_best - INFO - Optimization finished | best cost: 861.61157084228, best pos: [1.20716953e+00 8.13303392e-01 1.30129736e+00 9.75822741e+01
 1.31420085e+02 3.48626898e-01 3.82669535e-07 4.80772050e-07
 1.91951932e-07]
2021-01-29 02:04:47,198 - pyswarms.single.local_best - INFO - Optimize for 500 iters with {'c1': 0.1, 'c2': 0.3, 'w': 0.9, 'k': 5, 'p': 2}
2021-01-29 02:05:22,850 - pyswarms.single.local_best - INFO - Optimization finished | best cost: 907.2557031700132, best pos: [1.45725492e+00 6.10838004e-01 9.16156151e-01 7.61606958e+01
 1.31010256e+02 5.92759456e-01 5.49996260e-07 2.68669234e-07
 2.03051123e-07]
2021-01-29 02:05:22,895 - pyswarms.single.local_best - INFO - Optimize for 500 iters with {'c1': 0.1, 'c2': 0.3, 'w': 0.9, 'k': 5, 'p': 2}
2021-01-29 02:05:59,889 - pyswarms.single.local_best - INFO - Optimization finished | best cost: 818.4025533658644, best pos: [1.73676660e+00 1.10327262e+00 1.63117740e+00 8.46444552e+01
 1.31313992e+02 2.03444058e-01 4.19029057e-07 3.96632752e-07
 2.91258412e-07]
2021-01-29 02:05:59,933 - pyswarms.single.local_best - INFO - Optimize for 500 iters with {'c1': 0.1, 'c2': 0.3, 'w': 0.9, 'k': 5, 'p': 2}
2021-01-29 02:06:35,814 - pyswarms.single.local_best - INFO - Optimization finished | best cost: 908.9478923907438, best pos: [1.59945349e+00 9.59927551e-01 1.88898170e+00 1.02469961e+02
 1.30185928e+02 1.82199045e-01 4.89111440e-07 6.32494524e-07
 2.04937924e-07]
2021-01-29 02:06:35,858 - pyswarms.single.local_best - INFO - Optimize for 500 iters with {'c1': 0.1, 'c2': 0.3, 'w': 0.9, 'k': 5, 'p': 2}
2021-01-29 02:07:11,959 - pyswarms.single.local_best - INFO - Optimization finished | best cost: 866.4658560274132, best pos: [1.61847840e+00 1.03378690e+00 1.63770450e+00 9.64176764e+01
 1.28971016e+02 1.95884082e-01 3.86912029e-07 3.84613958e-07
 2.32585941e-07]
2021-01-29 02:07:12,001 - pyswarms.single.local_best - INFO - Optimize for 500 iters with {'c1': 0.1, 'c2': 0.3, 'w': 0.9, 'k': 5, 'p': 2}
2021-01-29 02:07:48,681 - pyswarms.single.local_best - INFO - Optimization finished | best cost: 803.7600444748527, best pos: [1.28413999e+00 9.21998372e-01 1.47565405e+00 9.55954959e+01
 1.32457452e+02 2.84133814e-01 3.57105543e-08 4.80405457e-07
 4.77605884e-07]
2021-01-29 02:07:48,732 - pyswarms.single.local_best - INFO - Optimize for 500 iters with {'c1': 0.1, 'c2': 0.3, 'w': 0.9, 'k': 5, 'p': 2}
2021-01-29 02:08:25,512 - pyswarms.single.local_best - INFO - Optimization finished | best cost: 841.0057855585264, best pos: [1.03886100e+00 7.14305411e-01 1.09705588e+00 9.01913319e+01
 1.32993269e+02 4.59234534e-01 4.84169190e-07 2.96135656e-07
 4.51895426e-07]
2021-01-29 02:08:25,557 - pyswarms.single.local_best - INFO - Optimize for 500 iters with {'c1': 0.1, 'c2': 0.3, 'w': 0.9, 'k': 5, 'p': 2}
2021-01-29 02:09:01,228 - pyswarms.single.local_best - INFO - Optimization finished | best cost: 847.8801738259715, best pos: [1.89280342e+00 8.10620346e-01 1.22051758e+00 7.20644692e+01
 1.31663957e+02 3.86083345e-01 7.52000958e-07 3.43870397e-07
 4.63337234e-07]
2021-01-29 02:09:01,275 - pyswarms.single.local_best - INFO - Optimize for 500 iters with {'c1': 0.1, 'c2': 0.3, 'w': 0.9, 'k': 5, 'p': 2}
2021-01-29 02:09:37,661 - pyswarms.single.local_best - INFO - Optimization finished | best cost: 856.3626511151185, best pos: [1.55057378e+00 1.02569597e+00 1.61438256e+00 9.06841912e+01
 1.31641561e+02 2.26295528e-01 2.46193893e-07 1.24960278e-07
 3.80536652e-07]
2021-01-29 02:09:37,709 - pyswarms.single.local_best - INFO - Optimize for 500 iters with {'c1': 0.1, 'c2': 0.3, 'w': 0.9, 'k': 5, 'p': 2}
2021-01-29 02:10:12,754 - pyswarms.single.local_best - INFO - Optimization finished | best cost: 872.429534373928, best pos: [1.59121914e+00 9.74582726e-01 1.46082669e+00 8.42879668e+01
 1.30778828e+02 2.62964913e-01 4.61255045e-07 1.54455100e-07
 3.31049851e-07]
2021-01-29 02:10:12,800 - pyswarms.single.local_best - INFO - Optimize for 500 iters with {'c1': 0.1, 'c2': 0.3, 'w': 0.9, 'k': 5, 'p': 2}
2021-01-29 02:10:49,343 - pyswarms.single.local_best - INFO - Optimization finished | best cost: 883.4870346764396, best pos: [1.58511611e+00 9.25763982e-01 1.43293532e+00 9.06110944e+01
 1.30017889e+02 2.61112494e-01 6.31217817e-07 8.40594948e-08
 2.08645301e-07]
2021-01-29 02:10:49,390 - pyswarms.single.local_best - INFO - Optimize for 500 iters with {'c1': 0.1, 'c2': 0.3, 'w': 0.9, 'k': 5, 'p': 2}
2021-01-29 02:11:23,416 - pyswarms.single.local_best - INFO - Optimization finished | best cost: 826.9925842346856, best pos: [9.76170078e-01 6.70054532e-01 1.12364922e+00 9.89603082e+01
 1.30886788e+02 4.74226418e-01 3.26697855e-07 1.94263772e-07
 3.88401586e-07]
2021-01-29 02:11:23,455 - pyswarms.single.local_best - INFO - Optimize for 500 iters with {'c1': 0.1, 'c2': 0.3, 'w': 0.9, 'k': 5, 'p': 2}
2021-01-29 02:11:59,207 - pyswarms.single.local_best - INFO - Optimization finished | best cost: 860.6816460403121, best pos: [1.55548797e+00 9.62464091e-01 1.53437247e+00 9.45062989e+01
 1.32154768e+02 2.50927765e-01 2.96719895e-07 5.75093459e-07
 1.01267462e-07]
2021-01-29 02:11:59,246 - pyswarms.single.local_best - INFO - Optimize for 500 iters with {'c1': 0.1, 'c2': 0.3, 'w': 0.9, 'k': 5, 'p': 2}
2021-01-29 02:12:35,471 - pyswarms.single.local_best - INFO - Optimization finished | best cost: 839.1384025684639, best pos: [1.26721613e+00 7.74549501e-01 1.30024613e+00 9.60518309e+01
 1.30753050e+02 3.53417129e-01 6.06497879e-07 2.34581655e-07
 1.71603624e-07]
2021-01-29 02:12:35,518 - pyswarms.single.local_best - INFO - Optimize for 500 iters with {'c1': 0.1, 'c2': 0.3, 'w': 0.9, 'k': 5, 'p': 2}
2021-01-29 02:13:11,766 - pyswarms.single.local_best - INFO - Optimization finished | best cost: 840.1340269483155, best pos: [1.36698201e+00 9.68945656e-01 1.57691834e+00 9.87460668e+01
 1.32667064e+02 2.51865122e-01 3.27242679e-07 3.34930180e-08
 3.93441518e-07]
2021-01-29 02:13:11,817 - pyswarms.single.local_best - INFO - Optimize for 500 iters with {'c1': 0.1, 'c2': 0.3, 'w': 0.9, 'k': 5, 'p': 2}
2021-01-29 02:13:47,375 - pyswarms.single.local_best - INFO - Optimization finished | best cost: 850.1742609487839, best pos: [1.99724754e+00 1.06637646e+00 1.60933887e+00 8.13545115e+01
 1.32128116e+02 2.24686275e-01 5.26780606e-07 5.51760050e-07
 7.77349591e-08]
2021-01-29 02:13:47,424 - pyswarms.single.local_best - INFO - Optimize for 500 iters with {'c1': 0.1, 'c2': 0.3, 'w': 0.9, 'k': 5, 'p': 2}
2021-01-29 02:14:23,749 - pyswarms.single.local_best - INFO - Optimization finished | best cost: 830.242356491117, best pos: [1.40831284e+00 9.13756770e-01 1.38168448e+00 9.39051189e+01
 1.29454104e+02 2.68981860e-01 2.73333251e-07 1.71490728e-07
 3.99303101e-07]
2021-01-29 02:14:23,792 - pyswarms.single.local_best - INFO - Optimize for 500 iters with {'c1': 0.1, 'c2': 0.3, 'w': 0.9, 'k': 5, 'p': 2}
2021-01-29 02:15:01,249 - pyswarms.single.local_best - INFO - Optimization finished | best cost: 861.3855684306931, best pos: [1.46149920e+00 1.02915933e+00 1.62248516e+00 9.29738356e+01
 1.30204423e+02 2.10788405e-01 5.53467951e-07 5.26629482e-07
 4.48435146e-07]
2021-01-29 02:15:01,291 - pyswarms.single.local_best - INFO - Optimize for 500 iters with {'c1': 0.1, 'c2': 0.3, 'w': 0.9, 'k': 5, 'p': 2}
2021-01-29 02:15:38,476 - pyswarms.single.local_best - INFO - Optimization finished | best cost: 791.3276472933969, best pos: [1.28911587e+00 9.01331854e-01 1.38043041e+00 9.62529859e+01
 1.30678317e+02 2.90090649e-01 6.38277804e-07 6.86287833e-07
 1.77029967e-07]
2021-01-29 02:15:38,517 - pyswarms.single.local_best - INFO - Optimize for 500 iters with {'c1': 0.1, 'c2': 0.3, 'w': 0.9, 'k': 5, 'p': 2}
2021-01-29 02:16:14,819 - pyswarms.single.local_best - INFO - Optimization finished | best cost: 938.0522105381573, best pos: [1.41552531e+00 1.01694510e+00 1.56309956e+00 9.86524654e+01
 1.31070865e+02 2.29546888e-01 2.07992323e-07 2.45665974e-07
 3.70517399e-07]
2021-01-29 02:16:14,864 - pyswarms.single.local_best - INFO - Optimize for 500 iters with {'c1': 0.1, 'c2': 0.3, 'w': 0.9, 'k': 5, 'p': 2}
2021-01-29 02:16:51,483 - pyswarms.single.local_best - INFO - Optimization finished | best cost: 856.2299419027985, best pos: [1.40262797e+00 1.03539362e+00 1.55420751e+00 9.89018198e+01
 1.30406676e+02 2.30918117e-01 4.81396611e-07 3.30648640e-07
 2.24541972e-07]
2021-01-29 02:16:51,527 - pyswarms.single.local_best - INFO - Optimize for 500 iters with {'c1': 0.1, 'c2': 0.3, 'w': 0.9, 'k': 5, 'p': 2}
2021-01-29 02:17:29,326 - pyswarms.single.local_best - INFO - Optimization finished | best cost: 830.0922843641512, best pos: [1.11535581e+00 7.72842894e-01 1.24038384e+00 9.88861618e+01
 1.29764184e+02 3.58862656e-01 4.08057894e-07 4.31153169e-07
 4.25364884e-07]
2021-01-29 02:17:29,364 - pyswarms.single.local_best - INFO - Optimize for 500 iters with {'c1': 0.1, 'c2': 0.3, 'w': 0.9, 'k': 5, 'p': 2}
2021-01-29 02:18:05,410 - pyswarms.single.local_best - INFO - Optimization finished | best cost: 850.3323767489641, best pos: [7.61472245e-01 5.34760802e-01 9.22678348e-01 9.65643044e+01
 1.30773599e+02 6.41954928e-01 4.10905687e-07 7.37747541e-07
 5.71757959e-07]
2021-01-29 02:18:05,456 - pyswarms.single.local_best - INFO - Optimize for 500 iters with {'c1': 0.1, 'c2': 0.3, 'w': 0.9, 'k': 5, 'p': 2}
2021-01-29 02:18:41,247 - pyswarms.single.local_best - INFO - Optimization finished | best cost: 862.3719646200348, best pos: [1.46291876e+00 9.32990489e-01 1.44358302e+00 8.49561502e+01
 1.31447098e+02 2.80919652e-01 4.82672129e-07 2.76100776e-07
 4.28615326e-07]
2021-01-29 02:18:41,290 - pyswarms.single.local_best - INFO - Optimize for 500 iters with {'c1': 0.1, 'c2': 0.3, 'w': 0.9, 'k': 5, 'p': 2}
2021-01-29 02:19:18,908 - pyswarms.single.local_best - INFO - Optimization finished | best cost: 840.8814134848865, best pos: [1.43785986e+00 8.79267483e-01 1.47178416e+00 9.36855154e+01
 1.30542297e+02 2.81140990e-01 4.51833506e-07 3.10380112e-07
 2.24970035e-07]
2021-01-29 02:19:18,955 - pyswarms.single.local_best - INFO - Optimize for 500 iters with {'c1': 0.1, 'c2': 0.3, 'w': 0.9, 'k': 5, 'p': 2}
2021-01-29 02:19:55,460 - pyswarms.single.local_best - INFO - Optimization finished | best cost: 957.61010059146, best pos: [1.20130538e+00 7.23025399e-01 1.05481179e+00 9.15226436e+01
 1.27578683e+02 4.36155149e-01 5.00020729e-07 1.56579726e-07
 1.17922589e-07]
2021-01-29 02:19:55,503 - pyswarms.single.local_best - INFO - Optimize for 500 iters with {'c1': 0.1, 'c2': 0.3, 'w': 0.9, 'k': 5, 'p': 2}
2021-01-29 02:20:32,422 - pyswarms.single.local_best - INFO - Optimization finished | best cost: 914.3969775979635, best pos: [8.02106647e-01 6.22356766e-01 9.30035105e-01 8.95431147e+01
 1.33338386e+02 6.02955631e-01 7.87459219e-07 2.42486571e-07
 5.71810355e-07]
2021-01-29 02:20:32,462 - pyswarms.single.local_best - INFO - Optimize for 500 iters with {'c1': 0.1, 'c2': 0.3, 'w': 0.9, 'k': 5, 'p': 2}
2021-01-29 02:21:10,443 - pyswarms.single.local_best - INFO - Optimization finished | best cost: 844.9583374995358, best pos: [1.52757954e+00 9.59650670e-01 1.56733110e+00 9.15622628e+01
 1.30572174e+02 2.46609528e-01 4.16121865e-07 1.91570035e-07
 2.81380649e-07]
2021-01-29 02:21:10,491 - pyswarms.single.local_best - INFO - Optimize for 500 iters with {'c1': 0.1, 'c2': 0.3, 'w': 0.9, 'k': 5, 'p': 2}
2021-01-29 02:21:44,775 - pyswarms.single.local_best - INFO - Optimization finished | best cost: 873.1123588323703, best pos: [1.59021614e+00 1.15325279e+00 1.94168551e+00 9.92893845e+01
 1.28240468e+02 1.30918937e-01 3.41169884e-07 4.58137224e-07
 7.07209331e-07]
2021-01-29 02:21:44,821 - pyswarms.single.local_best - INFO - Optimize for 500 iters with {'c1': 0.1, 'c2': 0.3, 'w': 0.9, 'k': 5, 'p': 2}
2021-01-29 02:22:21,422 - pyswarms.single.local_best - INFO - Optimization finished | best cost: 772.4544671583973, best pos: [1.15146110e+00 7.64584939e-01 1.27898068e+00 9.79340298e+01
 1.31268067e+02 3.74434127e-01 5.55997184e-07 3.09496749e-08
 3.39411201e-07]
2021-01-29 02:22:21,466 - pyswarms.single.local_best - INFO - Optimize for 500 iters with {'c1': 0.1, 'c2': 0.3, 'w': 0.9, 'k': 5, 'p': 2}
2021-01-29 02:22:58,062 - pyswarms.single.local_best - INFO - Optimization finished | best cost: 835.5794168058898, best pos: [1.47714419e+00 8.81283731e-01 1.41939607e+00 9.18516749e+01
 1.30751817e+02 2.96234594e-01 3.50768000e-07 5.86014118e-07
 8.06484262e-08]
2021-01-29 02:22:58,108 - pyswarms.single.local_best - INFO - Optimize for 500 iters with {'c1': 0.1, 'c2': 0.3, 'w': 0.9, 'k': 5, 'p': 2}
2021-01-29 02:23:34,821 - pyswarms.single.local_best - INFO - Optimization finished | best cost: 829.5766427607269, best pos: [1.42601820e+00 9.25756672e-01 1.38316657e+00 8.86111998e+01
 1.31407130e+02 2.89187802e-01 3.78364369e-07 4.06451666e-07
 2.68848545e-07]
2021-01-29 02:23:34,867 - pyswarms.single.local_best - INFO - Optimize for 500 iters with {'c1': 0.1, 'c2': 0.3, 'w': 0.9, 'k': 5, 'p': 2}
2021-01-29 02:24:11,423 - pyswarms.single.local_best - INFO - Optimization finished | best cost: 775.3701750648986, best pos: [1.37114467e+00 9.50269033e-01 1.48625519e+00 9.43902698e+01
 1.30301599e+02 2.55851227e-01 7.61130268e-07 2.10228971e-07
 3.20926986e-07]
2021-01-29 02:24:11,475 - pyswarms.single.local_best - INFO - Optimize for 500 iters with {'c1': 0.1, 'c2': 0.3, 'w': 0.9, 'k': 5, 'p': 2}
2021-01-29 02:24:46,963 - pyswarms.single.local_best - INFO - Optimization finished | best cost: 853.8935915010195, best pos: [1.37697765e+00 9.45996596e-01 1.48556076e+00 8.68532956e+01
 1.34041709e+02 2.88900600e-01 4.22706373e-07 1.70132582e-07
 4.57127967e-07]
2021-01-29 02:24:47,008 - pyswarms.single.local_best - INFO - Optimize for 500 iters with {'c1': 0.1, 'c2': 0.3, 'w': 0.9, 'k': 5, 'p': 2}
2021-01-29 02:25:22,508 - pyswarms.single.local_best - INFO - Optimization finished | best cost: 827.9046347766173, best pos: [1.43160411e+00 9.85544872e-01 1.56332074e+00 9.57858184e+01
 1.31359371e+02 2.41607318e-01 1.85465580e-07 5.04210785e-07
 3.15152267e-07]
2021-01-29 02:25:22,554 - pyswarms.single.local_best - INFO - Optimize for 500 iters with {'c1': 0.1, 'c2': 0.3, 'w': 0.9, 'k': 5, 'p': 2}
2021-01-29 02:25:59,339 - pyswarms.single.local_best - INFO - Optimization finished | best cost: 847.8550614607921, best pos: [1.45901611e+00 9.84051865e-01 1.54392954e+00 9.30763362e+01
 1.30398416e+02 2.32420477e-01 3.08851598e-07 1.01327759e-07
 4.89353226e-07]
2021-01-29 02:25:59,381 - pyswarms.single.local_best - INFO - Optimize for 500 iters with {'c1': 0.1, 'c2': 0.3, 'w': 0.9, 'k': 5, 'p': 2}
2021-01-29 02:26:35,214 - pyswarms.single.local_best - INFO - Optimization finished | best cost: 871.1628123268118, best pos: [1.14508963e+00 7.17951206e-01 1.17095978e+00 9.62647751e+01
 1.31705541e+02 4.26589274e-01 1.27855502e-08 2.83887020e-07
 2.88719683e-07]
2021-01-29 02:26:35,254 - pyswarms.single.local_best - INFO - Optimize for 500 iters with {'c1': 0.1, 'c2': 0.3, 'w': 0.9, 'k': 5, 'p': 2}
2021-01-29 02:27:11,294 - pyswarms.single.local_best - INFO - Optimization finished | best cost: 851.146761674577, best pos: [1.50400441e+00 1.02141869e+00 1.59192171e+00 8.64516945e+01
 1.31177015e+02 2.32621411e-01 4.20934617e-07 7.84987792e-07
 3.78977124e-07]
2021-01-29 02:27:11,342 - pyswarms.single.local_best - INFO - Optimize for 500 iters with {'c1': 0.1, 'c2': 0.3, 'w': 0.9, 'k': 5, 'p': 2}
2021-01-29 02:27:47,588 - pyswarms.single.local_best - INFO - Optimization finished | best cost: 934.1108780033906, best pos: [9.73256426e-01 7.51059479e-01 1.21371880e+00 9.71370796e+01
 1.33521899e+02 4.22793140e-01 1.17669798e-07 1.78050896e-07
 8.10446437e-07]
2021-01-29 02:27:47,637 - pyswarms.single.local_best - INFO - Optimize for 500 iters with {'c1': 0.1, 'c2': 0.3, 'w': 0.9, 'k': 5, 'p': 2}
2021-01-29 02:28:21,797 - pyswarms.single.local_best - INFO - Optimization finished | best cost: 853.7303732548583, best pos: [1.44935936e+00 1.05862303e+00 1.74191033e+00 9.50195340e+01
 1.32549509e+02 2.03933122e-01 6.13334052e-07 3.99057715e-07
 4.62784344e-07]
2021-01-29 02:28:21,842 - pyswarms.single.local_best - INFO - Optimize for 500 iters with {'c1': 0.1, 'c2': 0.3, 'w': 0.9, 'k': 5, 'p': 2}
2021-01-29 02:28:57,065 - pyswarms.single.local_best - INFO - Optimization finished | best cost: 808.7678761711502, best pos: [1.56953069e+00 8.55604386e-01 1.47653160e+00 9.78197543e+01
 1.29296877e+02 2.67243974e-01 1.80231013e-07 3.46802438e-07
 9.91004341e-08]
2021-01-29 02:28:57,116 - pyswarms.single.local_best - INFO - Optimize for 500 iters with {'c1': 0.1, 'c2': 0.3, 'w': 0.9, 'k': 5, 'p': 2}
2021-01-29 02:29:33,836 - pyswarms.single.local_best - INFO - Optimization finished | best cost: 840.8187922806223, best pos: [1.60741015e+00 1.14185235e+00 1.81344397e+00 9.06650288e+01
 1.30612230e+02 1.72827625e-01 4.18923380e-07 3.19068714e-07
 4.12334617e-07]
2021-01-29 02:29:33,883 - pyswarms.single.local_best - INFO - Optimize for 500 iters with {'c1': 0.1, 'c2': 0.3, 'w': 0.9, 'k': 5, 'p': 2}
2021-01-29 02:30:10,207 - pyswarms.single.local_best - INFO - Optimization finished | best cost: 839.0718854934571, best pos: [1.25693816e+00 6.73293189e-01 1.02087739e+00 7.87392987e+01
 1.31829071e+02 5.22681274e-01 2.48065564e-07 4.31107616e-07
 3.11568017e-07]
2021-01-29 02:30:10,249 - pyswarms.single.local_best - INFO - Optimize for 500 iters with {'c1': 0.1, 'c2': 0.3, 'w': 0.9, 'k': 5, 'p': 2}
2021-01-29 02:30:46,863 - pyswarms.single.local_best - INFO - Optimization finished | best cost: 844.4017750106221, best pos: [1.36960689e+00 8.28356575e-01 1.26666744e+00 8.31124267e+01
 1.31088060e+02 3.53984562e-01 5.90665038e-09 3.34441100e-07
 5.28900699e-07]
2021-01-29 02:30:46,908 - pyswarms.single.local_best - INFO - Optimize for 500 iters with {'c1': 0.1, 'c2': 0.3, 'w': 0.9, 'k': 5, 'p': 2}
2021-01-29 02:31:21,883 - pyswarms.single.local_best - INFO - Optimization finished | best cost: 802.9808135226499, best pos: [1.55971729e+00 9.98719305e-01 1.59992983e+00 8.74526527e+01
 1.32242540e+02 2.44732795e-01 1.39070062e-07 3.30779042e-07
 3.66193306e-07]
2021-01-29 02:31:21,929 - pyswarms.single.local_best - INFO - Optimize for 500 iters with {'c1': 0.1, 'c2': 0.3, 'w': 0.9, 'k': 5, 'p': 2}
2021-01-29 02:31:59,019 - pyswarms.single.local_best - INFO - Optimization finished | best cost: 860.8717200464025, best pos: [1.49311268e+00 1.03838638e+00 1.78879452e+00 9.53602723e+01
 1.31651556e+02 2.06747489e-01 7.66696123e-07 6.41384434e-09
 3.75818846e-07]
2021-01-29 02:31:59,064 - pyswarms.single.local_best - INFO - Optimize for 500 iters with {'c1': 0.1, 'c2': 0.3, 'w': 0.9, 'k': 5, 'p': 2}
2021-01-29 02:32:34,121 - pyswarms.single.local_best - INFO - Optimization finished | best cost: 819.9680608571454, best pos: [1.12972430e+00 8.48547797e-01 1.34961720e+00 9.86640341e+01
 1.31264991e+02 3.23415473e-01 3.97740755e-07 2.73189304e-07
 6.15155045e-07]
2021-01-29 02:32:34,166 - pyswarms.single.local_best - INFO - Optimize for 500 iters with {'c1': 0.1, 'c2': 0.3, 'w': 0.9, 'k': 5, 'p': 2}
2021-01-29 02:33:07,765 - pyswarms.single.local_best - INFO - Optimization finished | best cost: 904.0060122094131, best pos: [1.72042267e+00 1.03468150e+00 1.61523367e+00 8.67886686e+01
 1.31634052e+02 2.33103108e-01 4.07141718e-07 2.92939996e-07
 1.71444864e-07]
2021-01-29 02:33:07,808 - pyswarms.single.local_best - INFO - Optimize for 500 iters with {'c1': 0.1, 'c2': 0.3, 'w': 0.9, 'k': 5, 'p': 2}
2021-01-29 02:33:43,933 - pyswarms.single.local_best - INFO - Optimization finished | best cost: 777.8966763444987, best pos: [1.12417774e+00 7.79129204e-01 1.30303387e+00 1.00001987e+02
 1.31205297e+02 3.55166306e-01 3.67790220e-08 3.09920741e-07
 5.32046579e-07]
2021-01-29 02:33:43,977 - pyswarms.single.local_best - INFO - Optimize for 500 iters with {'c1': 0.1, 'c2': 0.3, 'w': 0.9, 'k': 5, 'p': 2}
2021-01-29 02:34:19,479 - pyswarms.single.local_best - INFO - Optimization finished | best cost: 826.3536959039276, best pos: [1.80580352e+00 1.01264285e+00 1.98141211e+00 9.75759258e+01
 1.31706574e+02 1.83502045e-01 2.76182071e-07 6.54710655e-07
 7.34882782e-08]
2021-01-29 02:34:19,523 - pyswarms.single.local_best - INFO - Optimize for 500 iters with {'c1': 0.1, 'c2': 0.3, 'w': 0.9, 'k': 5, 'p': 2}
2021-01-29 02:34:55,459 - pyswarms.single.local_best - INFO - Optimization finished | best cost: 825.2390553933546, best pos: [1.07214116e+00 7.42793175e-01 1.17443533e+00 9.79630532e+01
 1.31970823e+02 4.23190104e-01 8.19290307e-08 5.61253279e-07
 2.39185085e-07]
2021-01-29 02:34:55,507 - pyswarms.single.local_best - INFO - Optimize for 500 iters with {'c1': 0.1, 'c2': 0.3, 'w': 0.9, 'k': 5, 'p': 2}
2021-01-29 02:35:30,860 - pyswarms.single.local_best - INFO - Optimization finished | best cost: 878.6569876910718, best pos: [1.37869299e+00 9.20434601e-01 1.43311489e+00 9.93052062e+01
 1.27386263e+02 2.50118072e-01 2.43330679e-07 4.00941765e-07
 3.27797752e-07]
2021-01-29 02:35:30,905 - pyswarms.single.local_best - INFO - Optimize for 500 iters with {'c1': 0.1, 'c2': 0.3, 'w': 0.9, 'k': 5, 'p': 2}
2021-01-29 02:36:06,376 - pyswarms.single.local_best - INFO - Optimization finished | best cost: 895.2925909939215, best pos: [1.19605271e+00 6.85055309e-01 1.15915284e+00 8.34726988e+01
 1.32477522e+02 4.77215767e-01 3.13248592e-07 2.54097273e-07
 4.39842865e-07]
2021-01-29 02:36:06,429 - pyswarms.single.local_best - INFO - Optimize for 500 iters with {'c1': 0.1, 'c2': 0.3, 'w': 0.9, 'k': 5, 'p': 2}
2021-01-29 02:36:43,191 - pyswarms.single.local_best - INFO - Optimization finished | best cost: 861.9450584293664, best pos: [1.81702969e+00 9.59227734e-01 1.64557927e+00 9.60126248e+01
 1.31910142e+02 2.45684887e-01 2.45210710e-07 1.81170097e-07
 1.67575123e-08]
2021-01-29 02:36:43,238 - pyswarms.single.local_best - INFO - Optimize for 500 iters with {'c1': 0.1, 'c2': 0.3, 'w': 0.9, 'k': 5, 'p': 2}
2021-01-29 02:37:18,751 - pyswarms.single.local_best - INFO - Optimization finished | best cost: 835.7240452175951, best pos: [9.87472606e-01 7.66055033e-01 1.20434834e+00 9.35992202e+01
 1.32173354e+02 4.08606123e-01 4.58195764e-07 5.23881701e-07
 6.73436338e-07]
2021-01-29 02:37:18,795 - pyswarms.single.local_best - INFO - Optimize for 500 iters with {'c1': 0.1, 'c2': 0.3, 'w': 0.9, 'k': 5, 'p': 2}
2021-01-29 02:37:55,205 - pyswarms.single.local_best - INFO - Optimization finished | best cost: 813.8399252899757, best pos: [1.69127386e+00 1.06491877e+00 1.58959857e+00 9.60032215e+01
 1.32277115e+02 2.15213532e-01 4.51733368e-07 3.37691791e-07
 4.03052153e-08]
2021-01-29 02:37:55,249 - pyswarms.single.local_best - INFO - Optimize for 500 iters with {'c1': 0.1, 'c2': 0.3, 'w': 0.9, 'k': 5, 'p': 2}
2021-01-29 02:38:32,232 - pyswarms.single.local_best - INFO - Optimization finished | best cost: 824.6747977516605, best pos: [1.74684013e+00 9.93030406e-01 1.51258096e+00 7.65585581e+01
 1.32519309e+02 2.66853094e-01 4.15120694e-07 2.97529827e-07
 4.52226964e-07]
2021-01-29 02:38:32,275 - pyswarms.single.local_best - INFO - Optimize for 500 iters with {'c1': 0.1, 'c2': 0.3, 'w': 0.9, 'k': 5, 'p': 2}
2021-01-29 02:39:09,120 - pyswarms.single.local_best - INFO - Optimization finished | best cost: 856.8473344329334, best pos: [1.23142806e+00 8.16055054e-01 1.24722528e+00 8.74086511e+01
 1.30846549e+02 3.63483573e-01 2.10243250e-08 4.40228643e-07
 5.12934708e-07]
2021-01-29 02:39:09,164 - pyswarms.single.local_best - INFO - Optimize for 500 iters with {'c1': 0.1, 'c2': 0.3, 'w': 0.9, 'k': 5, 'p': 2}
2021-01-29 02:39:45,684 - pyswarms.single.local_best - INFO - Optimization finished | best cost: 915.7571006777271, best pos: [1.04359979e+00 6.99003579e-01 1.08614585e+00 8.55914427e+01
 1.32792536e+02 4.85903809e-01 2.46578434e-07 4.24502243e-07
 5.01695587e-07]
2021-01-29 02:39:45,727 - pyswarms.single.local_best - INFO - Optimize for 500 iters with {'c1': 0.1, 'c2': 0.3, 'w': 0.9, 'k': 5, 'p': 2}
2021-01-29 02:40:22,428 - pyswarms.single.local_best - INFO - Optimization finished | best cost: 809.076518614886, best pos: [1.05644132e+00 8.33610065e-01 1.23016070e+00 9.82933537e+01
 1.31025957e+02 3.56235758e-01 4.63422566e-07 5.78683096e-07
 4.83927068e-07]
2021-01-29 02:40:22,474 - pyswarms.single.local_best - INFO - Optimize for 500 iters with {'c1': 0.1, 'c2': 0.3, 'w': 0.9, 'k': 5, 'p': 2}
2021-01-29 02:40:57,839 - pyswarms.single.local_best - INFO - Optimization finished | best cost: 833.8029015666234, best pos: [1.35207270e+00 8.73864089e-01 1.47434292e+00 9.85553430e+01
 1.31114647e+02 2.80776635e-01 3.15615095e-07 2.68714059e-07
 3.03087544e-07]
2021-01-29 02:40:57,886 - pyswarms.single.local_best - INFO - Optimize for 500 iters with {'c1': 0.1, 'c2': 0.3, 'w': 0.9, 'k': 5, 'p': 2}
2021-01-29 02:41:34,853 - pyswarms.single.local_best - INFO - Optimization finished | best cost: 825.6312921433931, best pos: [8.46181315e-01 5.87807499e-01 9.78753862e-01 9.82487372e+01
 1.31489117e+02 5.66279803e-01 9.24622545e-09 6.89188335e-07
 5.92832904e-07]
2021-01-29 02:41:34,896 - pyswarms.single.local_best - INFO - Optimize for 500 iters with {'c1': 0.1, 'c2': 0.3, 'w': 0.9, 'k': 5, 'p': 2}
2021-01-29 02:42:11,153 - pyswarms.single.local_best - INFO - Optimization finished | best cost: 802.5349479370409, best pos: [1.35646013e+00 8.24154315e-01 1.30074107e+00 9.49736929e+01
 1.30254633e+02 3.28363503e-01 1.47190055e-07 5.29547837e-07
 1.58238866e-07]
2021-01-29 02:42:11,199 - pyswarms.single.local_best - INFO - Optimize for 500 iters with {'c1': 0.1, 'c2': 0.3, 'w': 0.9, 'k': 5, 'p': 2}
2021-01-29 02:42:47,568 - pyswarms.single.local_best - INFO - Optimization finished | best cost: 830.7581742021645, best pos: [1.47127642e+00 8.42064350e-01 1.43173169e+00 9.78784343e+01
 1.28984231e+02 2.74385204e-01 5.39739004e-07 3.57636032e-07
 9.80361194e-08]
2021-01-29 02:42:47,616 - pyswarms.single.local_best - INFO - Optimize for 500 iters with {'c1': 0.1, 'c2': 0.3, 'w': 0.9, 'k': 5, 'p': 2}
2021-01-29 02:43:25,521 - pyswarms.single.local_best - INFO - Optimization finished | best cost: 815.3198377679988, best pos: [1.64583905e+00 1.08545706e+00 1.68629977e+00 9.88170424e+01
 1.27730459e+02 1.62227777e-01 2.22358697e-07 5.17034764e-07
 3.46432720e-07]
2021-01-29 02:43:25,560 - pyswarms.single.local_best - INFO - Optimize for 500 iters with {'c1': 0.1, 'c2': 0.3, 'w': 0.9, 'k': 5, 'p': 2}
2021-01-29 02:44:02,008 - pyswarms.single.local_best - INFO - Optimization finished | best cost: 779.0925228513281, best pos: [1.66877489e+00 1.22437641e+00 1.81920470e+00 9.32156939e+01
 1.31430836e+02 1.59214640e-01 4.58087674e-07 2.30571470e-07
 2.88757210e-07]
2021-01-29 02:44:02,053 - pyswarms.single.local_best - INFO - Optimize for 500 iters with {'c1': 0.1, 'c2': 0.3, 'w': 0.9, 'k': 5, 'p': 2}
2021-01-29 02:44:38,033 - pyswarms.single.local_best - INFO - Optimization finished | best cost: 870.39505042868, best pos: [1.24576010e+00 7.75900512e-01 1.20050366e+00 9.12928593e+01
 1.28167484e+02 3.64290236e-01 5.14496834e-07 1.86729333e-07
 3.33883658e-07]
2021-01-29 02:44:38,079 - pyswarms.single.local_best - INFO - Optimize for 500 iters with {'c1': 0.1, 'c2': 0.3, 'w': 0.9, 'k': 5, 'p': 2}
2021-01-29 02:45:14,219 - pyswarms.single.local_best - INFO - Optimization finished | best cost: 898.004801160547, best pos: [1.35931503e+00 1.01414602e+00 1.62407636e+00 9.97728338e+01
 1.31720653e+02 2.30921292e-01 2.55536278e-07 4.46062184e-07
 3.82112651e-07]
2021-01-29 02:45:14,274 - pyswarms.single.local_best - INFO - Optimize for 500 iters with {'c1': 0.1, 'c2': 0.3, 'w': 0.9, 'k': 5, 'p': 2}
2021-01-29 02:45:51,710 - pyswarms.single.local_best - INFO - Optimization finished | best cost: 914.8752887265164, best pos: [9.72737732e-01 6.32921145e-01 1.00649499e+00 9.46100626e+01
 1.30494587e+02 5.22490806e-01 2.20947868e-07 3.56355229e-07
 3.43687539e-07]
2021-01-29 02:45:51,757 - pyswarms.single.local_best - INFO - Optimize for 500 iters with {'c1': 0.1, 'c2': 0.3, 'w': 0.9, 'k': 5, 'p': 2}
2021-01-29 02:46:26,788 - pyswarms.single.local_best - INFO - Optimization finished | best cost: 922.5924966261933, best pos: [9.78944308e-01 6.51702786e-01 1.06731913e+00 9.38228758e+01
 1.32283057e+02 5.02680582e-01 3.93936651e-07 3.97729821e-07
 4.02981487e-07]
2021-01-29 02:46:26,829 - pyswarms.single.local_best - INFO - Optimize for 500 iters with {'c1': 0.1, 'c2': 0.3, 'w': 0.9, 'k': 5, 'p': 2}
2021-01-29 02:47:03,143 - pyswarms.single.local_best - INFO - Optimization finished | best cost: 953.9942965447533, best pos: [1.33104032e+00 9.47611464e-01 1.49680851e+00 9.73482333e+01
 1.31542426e+02 2.66575166e-01 6.19578337e-07 1.40188803e-08
 3.41212058e-07]
2021-01-29 02:47:03,193 - pyswarms.single.local_best - INFO - Optimize for 500 iters with {'c1': 0.1, 'c2': 0.3, 'w': 0.9, 'k': 5, 'p': 2}
2021-01-29 02:47:39,115 - pyswarms.single.local_best - INFO - Optimization finished | best cost: 851.3283543803603, best pos: [1.64388826e+00 6.74781556e-01 1.06813916e+00 7.64844951e+01
 1.29746880e+02 4.88390007e-01 1.23301894e-07 2.80475641e-08
 4.57622719e-07]
2021-01-29 02:47:39,161 - pyswarms.single.local_best - INFO - Optimize for 500 iters with {'c1': 0.1, 'c2': 0.3, 'w': 0.9, 'k': 5, 'p': 2}
2021-01-29 02:48:15,263 - pyswarms.single.local_best - INFO - Optimization finished | best cost: 861.4930578031223, best pos: [1.49366302e+00 9.33262833e-01 1.41272408e+00 8.62644226e+01
 1.30245682e+02 2.69349658e-01 4.24930563e-07 9.09858716e-08
 4.80677095e-07]
2021-01-29 02:48:15,312 - pyswarms.single.local_best - INFO - Optimize for 500 iters with {'c1': 0.1, 'c2': 0.3, 'w': 0.9, 'k': 5, 'p': 2}
2021-01-29 02:48:51,919 - pyswarms.single.local_best - INFO - Optimization finished | best cost: 903.6425528809739, best pos: [1.36402903e+00 9.02690726e-01 1.38860440e+00 9.61756410e+01
 1.31072932e+02 2.78958996e-01 4.37446934e-07 5.51401117e-07
 2.36227608e-07]
2021-01-29 02:48:51,964 - pyswarms.single.local_best - INFO - Optimize for 500 iters with {'c1': 0.1, 'c2': 0.3, 'w': 0.9, 'k': 5, 'p': 2}
2021-01-29 02:49:27,974 - pyswarms.single.local_best - INFO - Optimization finished | best cost: 818.812296692081, best pos: [1.29787996e+00 8.71914086e-01 1.33165010e+00 9.58423637e+01
 1.31302208e+02 3.20909489e-01 4.10119377e-07 2.71061121e-07
 1.91239480e-07]
2021-01-29 02:49:28,019 - pyswarms.single.local_best - INFO - Optimize for 500 iters with {'c1': 0.1, 'c2': 0.3, 'w': 0.9, 'k': 5, 'p': 2}
2021-01-29 02:50:04,981 - pyswarms.single.local_best - INFO - Optimization finished | best cost: 858.5680596310881, best pos: [9.30293150e-01 7.30383926e-01 1.09337890e+00 1.00331246e+02
 1.31835033e+02 4.39311253e-01 3.81498021e-07 3.90180967e-07
 6.23967113e-07]
2021-01-29 02:50:05,026 - pyswarms.single.local_best - INFO - Optimize for 500 iters with {'c1': 0.1, 'c2': 0.3, 'w': 0.9, 'k': 5, 'p': 2}
2021-01-29 02:50:41,056 - pyswarms.single.local_best - INFO - Optimization finished | best cost: 909.0793648121792, best pos: [1.58350204e+00 1.14657049e+00 1.85655291e+00 9.13742945e+01
 1.31756210e+02 1.73743073e-01 1.30886921e-07 2.01869356e-07
 5.48782140e-07]
2021-01-29 02:50:41,101 - pyswarms.single.local_best - INFO - Optimize for 500 iters with {'c1': 0.1, 'c2': 0.3, 'w': 0.9, 'k': 5, 'p': 2}
2021-01-29 02:51:18,282 - pyswarms.single.local_best - INFO - Optimization finished | best cost: 872.6412532968984, best pos: [1.64128641e+00 1.20675834e+00 1.81858421e+00 9.34169984e+01
 1.31490737e+02 1.65312923e-01 4.07184119e-07 4.09030447e-07
 2.82079803e-07]
2021-01-29 02:51:18,323 - pyswarms.single.local_best - INFO - Optimize for 500 iters with {'c1': 0.1, 'c2': 0.3, 'w': 0.9, 'k': 5, 'p': 2}
2021-01-29 02:51:54,536 - pyswarms.single.local_best - INFO - Optimization finished | best cost: 815.6510869582924, best pos: [1.30615157e+00 8.62069180e-01 1.43041068e+00 9.66307993e+01
 1.31026559e+02 2.95936413e-01 6.02527744e-07 3.86914268e-07
 2.66876009e-07]
2021-01-29 02:51:54,581 - pyswarms.single.local_best - INFO - Optimize for 500 iters with {'c1': 0.1, 'c2': 0.3, 'w': 0.9, 'k': 5, 'p': 2}
2021-01-29 02:52:32,032 - pyswarms.single.local_best - INFO - Optimization finished | best cost: 923.2179024849768, best pos: [1.59295878e+00 9.42519060e-01 1.55657526e+00 9.64596753e+01
 1.28407849e+02 2.24190044e-01 3.34994670e-07 3.51638369e-07
 2.01249373e-07]
2021-01-29 02:52:32,078 - pyswarms.single.local_best - INFO - Optimize for 500 iters with {'c1': 0.1, 'c2': 0.3, 'w': 0.9, 'k': 5, 'p': 2}
2021-01-29 02:53:09,102 - pyswarms.single.local_best - INFO - Optimization finished | best cost: 847.5704288127839, best pos: [1.14325884e+00 7.76229291e-01 1.10920983e+00 9.77511024e+01
 1.30811239e+02 3.90722717e-01 5.17582332e-07 2.25957902e-07
 2.03233878e-07]
2021-01-29 02:53:09,146 - pyswarms.single.local_best - INFO - Optimize for 500 iters with {'c1': 0.1, 'c2': 0.3, 'w': 0.9, 'k': 5, 'p': 2}
2021-01-29 02:53:44,358 - pyswarms.single.local_best - INFO - Optimization finished | best cost: 777.152050735448, best pos: [1.27760785e+00 7.88760291e-01 1.30105134e+00 9.91676578e+01
 1.30609706e+02 3.38381837e-01 4.08022177e-07 2.91076722e-07
 1.51403487e-07]
2021-01-29 02:53:44,405 - pyswarms.single.local_best - INFO - Optimize for 500 iters with {'c1': 0.1, 'c2': 0.3, 'w': 0.9, 'k': 5, 'p': 2}
2021-01-29 02:54:20,721 - pyswarms.single.local_best - INFO - Optimization finished | best cost: 867.1179133829576, best pos: [1.54110273e+00 9.78426144e-01 1.45927263e+00 9.25223776e+01
 1.30246545e+02 2.45487120e-01 1.60230108e-08 4.20055376e-07
 2.82727035e-07]
2021-01-29 02:54:20,764 - pyswarms.single.local_best - INFO - Optimize for 500 iters with {'c1': 0.1, 'c2': 0.3, 'w': 0.9, 'k': 5, 'p': 2}
2021-01-29 02:54:58,392 - pyswarms.single.local_best - INFO - Optimization finished | best cost: 905.2507412054656, best pos: [1.32698297e+00 8.33623787e-01 1.30704032e+00 9.07119557e+01
 1.30728207e+02 3.42309688e-01 4.74353295e-07 2.54824400e-07
 2.04635814e-07]
2021-01-29 02:54:58,444 - pyswarms.single.local_best - INFO - Optimize for 500 iters with {'c1': 0.1, 'c2': 0.3, 'w': 0.9, 'k': 5, 'p': 2}
2021-01-29 02:55:36,393 - pyswarms.single.local_best - INFO - Optimization finished | best cost: 846.2171326114676, best pos: [1.18537661e+00 7.35417876e-01 1.24078818e+00 9.83494446e+01
 1.31553575e+02 4.00258016e-01 4.73154272e-07 1.04244203e-07
 1.50547406e-07]
2021-01-29 02:55:36,439 - pyswarms.single.local_best - INFO - Optimize for 500 iters with {'c1': 0.1, 'c2': 0.3, 'w': 0.9, 'k': 5, 'p': 2}
2021-01-29 02:56:11,842 - pyswarms.single.local_best - INFO - Optimization finished | best cost: 849.6271652263687, best pos: [9.74698287e-01 6.63936660e-01 1.11472261e+00 1.00891771e+02
 1.30469328e+02 4.57444012e-01 6.23150508e-07 3.83603903e-07
 2.92608561e-07]
2021-01-29 02:56:11,887 - pyswarms.single.local_best - INFO - Optimize for 500 iters with {'c1': 0.1, 'c2': 0.3, 'w': 0.9, 'k': 5, 'p': 2}
2021-01-29 02:56:46,262 - pyswarms.single.local_best - INFO - Optimization finished | best cost: 844.1020279813126, best pos: [1.01316702e+00 5.73968436e-01 8.73507554e-01 8.99424258e+01
 1.28461121e+02 6.01353320e-01 2.39140937e-07 7.65646431e-08
 3.19587965e-07]
2021-01-29 02:56:46,312 - pyswarms.single.local_best - INFO - Optimize for 500 iters with {'c1': 0.1, 'c2': 0.3, 'w': 0.9, 'k': 5, 'p': 2}
2021-01-29 02:57:14,107 - pyswarms.single.local_best - INFO - Optimization finished | best cost: 5978.567062198954, best pos: [1.81016860e+00 6.78107926e-01 9.25158949e+01 5.45845144e-01
 5.94079873e-07 4.69197768e-07 9.39219524e-07]
2021-01-29 02:57:14,152 - pyswarms.single.local_best - INFO - Optimize for 500 iters with {'c1': 0.1, 'c2': 0.3, 'w': 0.9, 'k': 5, 'p': 2}
2021-01-29 02:57:42,932 - pyswarms.single.local_best - INFO - Optimization finished | best cost: 5830.455174643257, best pos: [1.43668048e+00 5.73690081e-01 9.30375711e+01 6.95265912e-01
 7.72530423e-07 9.85681154e-07 1.08739581e-06]
2021-01-29 02:57:42,978 - pyswarms.single.local_best - INFO - Optimize for 500 iters with {'c1': 0.1, 'c2': 0.3, 'w': 0.9, 'k': 5, 'p': 2}
2021-01-29 02:58:10,637 - pyswarms.single.local_best - INFO - Optimization finished | best cost: 5812.257215793244, best pos: [1.60693656e+00 6.16138995e-01 9.25556682e+01 6.27597218e-01
 1.04651610e-06 6.17508667e-07 9.59047382e-07]
2021-01-29 02:58:10,675 - pyswarms.single.local_best - INFO - Optimize for 500 iters with {'c1': 0.1, 'c2': 0.3, 'w': 0.9, 'k': 5, 'p': 2}
2021-01-29 02:58:38,453 - pyswarms.single.local_best - INFO - Optimization finished | best cost: 5860.442833260317, best pos: [1.71069457e+00 6.15545561e-01 9.38165698e+01 6.12423496e-01
 7.28154983e-07 4.55056450e-08 8.34659487e-07]
2021-01-29 02:58:38,499 - pyswarms.single.local_best - INFO - Optimize for 500 iters with {'c1': 0.1, 'c2': 0.3, 'w': 0.9, 'k': 5, 'p': 2}
2021-01-29 02:59:06,131 - pyswarms.single.local_best - INFO - Optimization finished | best cost: 5854.269146274341, best pos: [1.73874116e+00 6.47706851e-01 9.34136403e+01 5.69240029e-01
 6.83499080e-07 3.18520259e-07 1.00875950e-06]
2021-01-29 02:59:06,178 - pyswarms.single.local_best - INFO - Optimize for 500 iters with {'c1': 0.1, 'c2': 0.3, 'w': 0.9, 'k': 5, 'p': 2}
2021-01-29 02:59:34,417 - pyswarms.single.local_best - INFO - Optimization finished | best cost: 6061.875234449883, best pos: [1.70556804e+00 7.84410467e-01 9.69428282e+01 4.23231277e-01
 9.41992165e-07 1.01705330e-06 1.05088213e-06]
2021-01-29 02:59:34,464 - pyswarms.single.local_best - INFO - Optimize for 500 iters with {'c1': 0.1, 'c2': 0.3, 'w': 0.9, 'k': 5, 'p': 2}
2021-01-29 03:00:01,925 - pyswarms.single.local_best - INFO - Optimization finished | best cost: 5916.917728519022, best pos: [1.89519070e+00 5.70341631e-01 8.95286368e+01 6.68532240e-01
 9.52660729e-08 8.64662348e-07 1.08666575e-06]
2021-01-29 03:00:01,971 - pyswarms.single.local_best - INFO - Optimize for 500 iters with {'c1': 0.1, 'c2': 0.3, 'w': 0.9, 'k': 5, 'p': 2}
2021-01-29 03:00:29,369 - pyswarms.single.local_best - INFO - Optimization finished | best cost: 5739.168602795554, best pos: [1.79991402e+00 6.82863883e-01 9.52231364e+01 5.14720044e-01
 5.41368697e-07 8.68383348e-07 6.03753549e-07]
2021-01-29 03:00:29,414 - pyswarms.single.local_best - INFO - Optimize for 500 iters with {'c1': 0.1, 'c2': 0.3, 'w': 0.9, 'k': 5, 'p': 2}
2021-01-29 03:00:57,573 - pyswarms.single.local_best - INFO - Optimization finished | best cost: 5943.8313039697805, best pos: [1.87631842e+00 6.38516377e-01 9.12454554e+01 5.73809658e-01
 2.63673105e-07 8.17150523e-07 1.04161589e-06]
2021-01-29 03:00:57,616 - pyswarms.single.local_best - INFO - Optimize for 500 iters with {'c1': 0.1, 'c2': 0.3, 'w': 0.9, 'k': 5, 'p': 2}
2021-01-29 03:01:24,626 - pyswarms.single.local_best - INFO - Optimization finished | best cost: 5703.400277947107, best pos: [1.42567169e+00 5.60770907e-01 9.42143408e+01 6.96964485e-01
 3.69130948e-07 8.92924268e-07 1.03792577e-06]
2021-01-29 03:01:24,672 - pyswarms.single.local_best - INFO - Optimize for 500 iters with {'c1': 0.1, 'c2': 0.3, 'w': 0.9, 'k': 5, 'p': 2}
2021-01-29 03:01:55,141 - pyswarms.single.local_best - INFO - Optimization finished | best cost: 5852.322273221481, best pos: [1.64761877e+00 6.29702396e-01 9.41068351e+01 5.88906184e-01
 9.63604436e-07 9.08394054e-07 6.60018859e-07]
2021-01-29 03:01:55,185 - pyswarms.single.local_best - INFO - Optimize for 500 iters with {'c1': 0.1, 'c2': 0.3, 'w': 0.9, 'k': 5, 'p': 2}
2021-01-29 03:02:24,050 - pyswarms.single.local_best - INFO - Optimization finished | best cost: 5927.643259690203, best pos: [1.62568262e+00 6.15383737e-01 9.30375354e+01 6.10565078e-01
 9.82668102e-07 8.23096646e-07 9.12667465e-07]
2021-01-29 03:02:24,094 - pyswarms.single.local_best - INFO - Optimize for 500 iters with {'c1': 0.1, 'c2': 0.3, 'w': 0.9, 'k': 5, 'p': 2}
2021-01-29 03:02:52,917 - pyswarms.single.local_best - INFO - Optimization finished | best cost: 5988.821518821088, best pos: [1.96996126e+00 7.16732531e-01 9.32287454e+01 4.83168630e-01
 9.76692585e-07 1.05389588e-06 4.74141554e-07]
2021-01-29 03:02:52,971 - pyswarms.single.local_best - INFO - Optimize for 500 iters with {'c1': 0.1, 'c2': 0.3, 'w': 0.9, 'k': 5, 'p': 2}
2021-01-29 03:03:22,580 - pyswarms.single.local_best - INFO - Optimization finished | best cost: 5820.245225552596, best pos: [1.57983803e+00 6.71797647e-01 9.60094276e+01 5.40927311e-01
 3.33889675e-07 1.00186706e-06 9.15797906e-07]
2021-01-29 03:03:22,621 - pyswarms.single.local_best - INFO - Optimize for 500 iters with {'c1': 0.1, 'c2': 0.3, 'w': 0.9, 'k': 5, 'p': 2}
2021-01-29 03:03:49,962 - pyswarms.single.local_best - INFO - Optimization finished | best cost: 5914.577974577431, best pos: [1.52257660e+00 6.42038385e-01 9.69393794e+01 5.72690397e-01
 5.44561841e-07 7.48434234e-07 8.36152585e-07]
2021-01-29 03:03:50,013 - pyswarms.single.local_best - INFO - Optimize for 500 iters with {'c1': 0.1, 'c2': 0.3, 'w': 0.9, 'k': 5, 'p': 2}
2021-01-29 03:04:18,230 - pyswarms.single.local_best - INFO - Optimization finished | best cost: 6092.491356151511, best pos: [1.86031326e+00 5.80169269e-01 9.08477648e+01 6.81221091e-01
 5.44519713e-07 4.80500697e-07 5.30144481e-07]
2021-01-29 03:04:18,272 - pyswarms.single.local_best - INFO - Optimize for 500 iters with {'c1': 0.1, 'c2': 0.3, 'w': 0.9, 'k': 5, 'p': 2}
2021-01-29 03:04:47,391 - pyswarms.single.local_best - INFO - Optimization finished | best cost: 5873.922798546334, best pos: [1.79643861e+00 5.92641465e-01 9.02750458e+01 6.47669694e-01
 7.32920712e-07 8.20668902e-07 9.53171353e-07]
2021-01-29 03:04:47,440 - pyswarms.single.local_best - INFO - Optimize for 500 iters with {'c1': 0.1, 'c2': 0.3, 'w': 0.9, 'k': 5, 'p': 2}
2021-01-29 03:05:15,724 - pyswarms.single.local_best - INFO - Optimization finished | best cost: 5948.897504861508, best pos: [1.92184954e+00 8.68671056e-01 9.70589100e+01 3.66360452e-01
 7.30129170e-07 3.00375298e-07 9.00559383e-07]
2021-01-29 03:05:15,769 - pyswarms.single.local_best - INFO - Optimize for 500 iters with {'c1': 0.1, 'c2': 0.3, 'w': 0.9, 'k': 5, 'p': 2}
2021-01-29 03:05:41,958 - pyswarms.single.local_best - INFO - Optimization finished | best cost: 5895.767723870066, best pos: [1.66395354e+00 7.06637346e-01 9.56658239e+01 4.95529416e-01
 6.37824738e-07 1.07882439e-06 9.66181574e-07]
2021-01-29 03:05:42,004 - pyswarms.single.local_best - INFO - Optimize for 500 iters with {'c1': 0.1, 'c2': 0.3, 'w': 0.9, 'k': 5, 'p': 2}
2021-01-29 03:06:10,445 - pyswarms.single.local_best - INFO - Optimization finished | best cost: 6002.768617891221, best pos: [1.65779611e+00 6.50213875e-01 9.38973782e+01 5.63855150e-01
 1.08027857e-06 9.00048251e-07 8.14874851e-07]
2021-01-29 03:06:10,489 - pyswarms.single.local_best - INFO - Optimize for 500 iters with {'c1': 0.1, 'c2': 0.3, 'w': 0.9, 'k': 5, 'p': 2}
2021-01-29 03:06:37,856 - pyswarms.single.local_best - INFO - Optimization finished | best cost: 5933.26034343773, best pos: [1.62860408e+00 6.58454147e-01 9.51516166e+01 5.45131748e-01
 5.40446383e-07 1.05260008e-06 9.33890648e-07]
2021-01-29 03:06:37,900 - pyswarms.single.local_best - INFO - Optimize for 500 iters with {'c1': 0.1, 'c2': 0.3, 'w': 0.9, 'k': 5, 'p': 2}
2021-01-29 03:07:04,829 - pyswarms.single.local_best - INFO - Optimization finished | best cost: 5887.9478270903055, best pos: [1.59820765e+00 6.07112566e-01 9.32218911e+01 6.20337066e-01
 1.06382703e-06 7.68843161e-07 1.07905851e-06]
2021-01-29 03:07:04,874 - pyswarms.single.local_best - INFO - Optimize for 500 iters with {'c1': 0.1, 'c2': 0.3, 'w': 0.9, 'k': 5, 'p': 2}
2021-01-29 03:07:32,952 - pyswarms.single.local_best - INFO - Optimization finished | best cost: 5943.086120405916, best pos: [1.75252492e+00 6.94287475e-01 9.47464619e+01 5.02578401e-01
 3.46237418e-07 8.09525512e-07 9.78298063e-07]
2021-01-29 03:07:32,992 - pyswarms.single.local_best - INFO - Optimize for 500 iters with {'c1': 0.1, 'c2': 0.3, 'w': 0.9, 'k': 5, 'p': 2}
2021-01-29 03:08:01,025 - pyswarms.single.local_best - INFO - Optimization finished | best cost: 5871.994546672494, best pos: [1.63012749e+00 6.40740552e-01 9.42920046e+01 5.75830125e-01
 5.52910482e-07 5.43656270e-07 1.07943251e-06]
2021-01-29 03:08:01,071 - pyswarms.single.local_best - INFO - Optimize for 500 iters with {'c1': 0.1, 'c2': 0.3, 'w': 0.9, 'k': 5, 'p': 2}
2021-01-29 03:08:30,503 - pyswarms.single.local_best - INFO - Optimization finished | best cost: 6135.451023999987, best pos: [1.59200475e+00 5.76180024e-01 9.25028575e+01 6.73825273e-01
 3.79842861e-07 7.86851350e-07 9.44183600e-07]
2021-01-29 03:08:30,550 - pyswarms.single.local_best - INFO - Optimize for 500 iters with {'c1': 0.1, 'c2': 0.3, 'w': 0.9, 'k': 5, 'p': 2}
2021-01-29 03:08:59,291 - pyswarms.single.local_best - INFO - Optimization finished | best cost: 5848.067013884096, best pos: [1.77530990e+00 6.46916174e-01 9.18736900e+01 5.85918377e-01
 6.52456000e-07 5.40693347e-07 9.61482735e-07]
2021-01-29 03:08:59,331 - pyswarms.single.local_best - INFO - Optimize for 500 iters with {'c1': 0.1, 'c2': 0.3, 'w': 0.9, 'k': 5, 'p': 2}
2021-01-29 03:09:27,628 - pyswarms.single.local_best - INFO - Optimization finished | best cost: 5814.8068679302705, best pos: [1.51909048e+00 6.76125110e-01 9.48661819e+01 5.59853760e-01
 8.28638496e-07 8.87607432e-07 1.00557542e-06]
2021-01-29 03:09:27,674 - pyswarms.single.local_best - INFO - Optimize for 500 iters with {'c1': 0.1, 'c2': 0.3, 'w': 0.9, 'k': 5, 'p': 2}
2021-01-29 03:09:56,012 - pyswarms.single.local_best - INFO - Optimization finished | best cost: 5999.315453467372, best pos: [1.81683628e+00 6.88834962e-01 9.34900212e+01 5.17999612e-01
 6.71928982e-07 6.14572568e-07 9.14431424e-07]
2021-01-29 03:09:56,058 - pyswarms.single.local_best - INFO - Optimize for 500 iters with {'c1': 0.1, 'c2': 0.3, 'w': 0.9, 'k': 5, 'p': 2}
2021-01-29 03:10:24,390 - pyswarms.single.local_best - INFO - Optimization finished | best cost: 5760.091855249029, best pos: [1.91939479e+00 8.25680500e-01 9.66252697e+01 3.85328162e-01
 8.00048446e-07 5.89099430e-07 8.60620131e-07]
2021-01-29 03:10:24,435 - pyswarms.single.local_best - INFO - Optimize for 500 iters with {'c1': 0.1, 'c2': 0.3, 'w': 0.9, 'k': 5, 'p': 2}
2021-01-29 03:10:52,127 - pyswarms.single.local_best - INFO - Optimization finished | best cost: 5848.082443125928, best pos: [1.95615133e+00 8.01755430e-01 9.52991317e+01 4.16064343e-01
 5.99768654e-07 7.89996108e-07 6.10349582e-07]
2021-01-29 03:10:52,173 - pyswarms.single.local_best - INFO - Optimize for 500 iters with {'c1': 0.1, 'c2': 0.3, 'w': 0.9, 'k': 5, 'p': 2}
2021-01-29 03:11:20,314 - pyswarms.single.local_best - INFO - Optimization finished | best cost: 5690.725225414837, best pos: [1.91610313e+00 8.05342077e-01 9.57699096e+01 3.94293115e-01
 6.13297081e-07 1.08050656e-06 9.84930911e-07]
2021-01-29 03:11:20,361 - pyswarms.single.local_best - INFO - Optimize for 500 iters with {'c1': 0.1, 'c2': 0.3, 'w': 0.9, 'k': 5, 'p': 2}
2021-01-29 03:11:49,334 - pyswarms.single.local_best - INFO - Optimization finished | best cost: 5752.518458165528, best pos: [1.67921358e+00 6.91224082e-01 9.50816837e+01 5.07044021e-01
 6.20056304e-07 9.39132304e-07 1.04150498e-06]
2021-01-29 03:11:49,374 - pyswarms.single.local_best - INFO - Optimize for 500 iters with {'c1': 0.1, 'c2': 0.3, 'w': 0.9, 'k': 5, 'p': 2}
2021-01-29 03:12:16,641 - pyswarms.single.local_best - INFO - Optimization finished | best cost: 5668.621374202106, best pos: [1.79011408e+00 7.09049353e-01 9.39043846e+01 4.98853171e-01
 6.52278733e-07 7.45980483e-07 9.60214039e-07]
2021-01-29 03:12:16,684 - pyswarms.single.local_best - INFO - Optimize for 500 iters with {'c1': 0.1, 'c2': 0.3, 'w': 0.9, 'k': 5, 'p': 2}
2021-01-29 03:12:43,396 - pyswarms.single.local_best - INFO - Optimization finished | best cost: 5947.057499396755, best pos: [1.88207487e+00 6.37975436e-01 9.12779662e+01 5.94082175e-01
 3.08202656e-07 5.92377024e-07 7.93800016e-07]
2021-01-29 03:12:43,441 - pyswarms.single.local_best - INFO - Optimize for 500 iters with {'c1': 0.1, 'c2': 0.3, 'w': 0.9, 'k': 5, 'p': 2}
2021-01-29 03:13:12,673 - pyswarms.single.local_best - INFO - Optimization finished | best cost: 5794.060848933306, best pos: [1.82096518e+00 7.26583132e-01 9.40748746e+01 4.70366474e-01
 9.03871365e-07 7.82437637e-07 1.08191262e-06]
2021-01-29 03:13:12,716 - pyswarms.single.local_best - INFO - Optimize for 500 iters with {'c1': 0.1, 'c2': 0.3, 'w': 0.9, 'k': 5, 'p': 2}
2021-01-29 03:13:40,569 - pyswarms.single.local_best - INFO - Optimization finished | best cost: 5950.855201164052, best pos: [1.86156088e+00 6.34026191e-01 9.34176083e+01 5.75443642e-01
 5.13040614e-07 1.04716971e-06 3.04490187e-07]
2021-01-29 03:13:40,615 - pyswarms.single.local_best - INFO - Optimize for 500 iters with {'c1': 0.1, 'c2': 0.3, 'w': 0.9, 'k': 5, 'p': 2}
2021-01-29 03:14:07,616 - pyswarms.single.local_best - INFO - Optimization finished | best cost: 5913.098475435605, best pos: [1.90843435e+00 6.09052453e-01 9.03592345e+01 6.25027707e-01
 3.05084738e-07 6.31939441e-07 8.83227009e-07]
2021-01-29 03:14:07,660 - pyswarms.single.local_best - INFO - Optimize for 500 iters with {'c1': 0.1, 'c2': 0.3, 'w': 0.9, 'k': 5, 'p': 2}
2021-01-29 03:14:35,600 - pyswarms.single.local_best - INFO - Optimization finished | best cost: 5791.243300389976, best pos: [1.71045355e+00 7.62504280e-01 9.73006552e+01 4.36320843e-01
 4.43886253e-07 1.04123519e-06 1.02028136e-06]
2021-01-29 03:14:35,639 - pyswarms.single.local_best - INFO - Optimize for 500 iters with {'c1': 0.1, 'c2': 0.3, 'w': 0.9, 'k': 5, 'p': 2}
2021-01-29 03:15:03,924 - pyswarms.single.local_best - INFO - Optimization finished | best cost: 5650.771399580826, best pos: [1.86140725e+00 7.07449160e-01 9.33732368e+01 4.91536256e-01
 7.89709388e-07 6.62253889e-07 1.00688574e-06]
2021-01-29 03:15:03,969 - pyswarms.single.local_best - INFO - Optimize for 500 iters with {'c1': 0.1, 'c2': 0.3, 'w': 0.9, 'k': 5, 'p': 2}
2021-01-29 03:15:30,897 - pyswarms.single.local_best - INFO - Optimization finished | best cost: 5953.014875583628, best pos: [1.90356445e+00 5.90174344e-01 8.76832880e+01 6.84326454e-01
 6.59293844e-07 1.07627698e-06 9.41512363e-07]
2021-01-29 03:15:30,943 - pyswarms.single.local_best - INFO - Optimize for 500 iters with {'c1': 0.1, 'c2': 0.3, 'w': 0.9, 'k': 5, 'p': 2}
2021-01-29 03:15:58,261 - pyswarms.single.local_best - INFO - Optimization finished | best cost: 5826.026722192981, best pos: [1.72717071e+00 6.09440778e-01 9.22932143e+01 6.15106908e-01
 1.05748776e-06 8.84944168e-07 7.03834189e-07]
2021-01-29 03:15:58,303 - pyswarms.single.local_best - INFO - Optimize for 500 iters with {'c1': 0.1, 'c2': 0.3, 'w': 0.9, 'k': 5, 'p': 2}
2021-01-29 03:16:26,829 - pyswarms.single.local_best - INFO - Optimization finished | best cost: 5881.275919440673, best pos: [1.80068926e+00 7.20610941e-01 9.38040719e+01 4.91864138e-01
 6.79335089e-07 4.93124807e-07 1.03774767e-06]
2021-01-29 03:16:26,873 - pyswarms.single.local_best - INFO - Optimize for 500 iters with {'c1': 0.1, 'c2': 0.3, 'w': 0.9, 'k': 5, 'p': 2}
2021-01-29 03:16:55,721 - pyswarms.single.local_best - INFO - Optimization finished | best cost: 5941.611543896605, best pos: [1.77481862e+00 6.36196204e-01 9.36548871e+01 5.63569820e-01
 8.04188059e-07 8.13734690e-07 6.49848465e-07]
2021-01-29 03:16:55,766 - pyswarms.single.local_best - INFO - Optimize for 500 iters with {'c1': 0.1, 'c2': 0.3, 'w': 0.9, 'k': 5, 'p': 2}
2021-01-29 03:17:23,109 - pyswarms.single.local_best - INFO - Optimization finished | best cost: 5759.695038196969, best pos: [1.92463349e+00 6.07083082e-01 9.01338799e+01 6.28408882e-01
 8.35672448e-07 8.39198834e-07 6.18069251e-07]
2021-01-29 03:17:23,155 - pyswarms.single.local_best - INFO - Optimize for 500 iters with {'c1': 0.1, 'c2': 0.3, 'w': 0.9, 'k': 5, 'p': 2}
2021-01-29 03:17:49,641 - pyswarms.single.local_best - INFO - Optimization finished | best cost: 6082.129383260974, best pos: [1.94504092e+00 9.29931957e-01 1.00218828e+02 3.04801364e-01
 1.59519461e-07 1.00666456e-06 1.01484074e-06]
2021-01-29 03:17:49,692 - pyswarms.single.local_best - INFO - Optimize for 500 iters with {'c1': 0.1, 'c2': 0.3, 'w': 0.9, 'k': 5, 'p': 2}
2021-01-29 03:18:16,705 - pyswarms.single.local_best - INFO - Optimization finished | best cost: 5912.980865069259, best pos: [1.98987121e+00 7.36418251e-01 9.39468436e+01 4.45704356e-01
 7.87744432e-07 3.38184652e-07 1.03707924e-06]
2021-01-29 03:18:16,754 - pyswarms.single.local_best - INFO - Optimize for 500 iters with {'c1': 0.1, 'c2': 0.3, 'w': 0.9, 'k': 5, 'p': 2}
2021-01-29 03:18:44,749 - pyswarms.single.local_best - INFO - Optimization finished | best cost: 5957.848533968119, best pos: [1.57338880e+00 6.21827443e-01 9.45867814e+01 6.03211370e-01
 4.89392872e-07 5.21546255e-07 1.07610432e-06]
2021-01-29 03:18:44,805 - pyswarms.single.local_best - INFO - Optimize for 500 iters with {'c1': 0.1, 'c2': 0.3, 'w': 0.9, 'k': 5, 'p': 2}
2021-01-29 03:19:13,186 - pyswarms.single.local_best - INFO - Optimization finished | best cost: 5795.2768062396835, best pos: [1.72519040e+00 6.61429310e-01 9.29700064e+01 5.53201902e-01
 7.91477321e-07 8.68725014e-07 9.97928326e-07]
2021-01-29 03:19:13,232 - pyswarms.single.local_best - INFO - Optimize for 500 iters with {'c1': 0.1, 'c2': 0.3, 'w': 0.9, 'k': 5, 'p': 2}
2021-01-29 03:19:41,015 - pyswarms.single.local_best - INFO - Optimization finished | best cost: 5898.89995897178, best pos: [1.90186536e+00 6.41033621e-01 9.24084538e+01 5.72238571e-01
 3.48352135e-07 6.97075709e-07 6.36574444e-07]
2021-01-29 03:19:41,062 - pyswarms.single.local_best - INFO - Optimize for 500 iters with {'c1': 0.1, 'c2': 0.3, 'w': 0.9, 'k': 5, 'p': 2}
2021-01-29 03:20:10,944 - pyswarms.single.local_best - INFO - Optimization finished | best cost: 5965.910092132011, best pos: [1.70393564e+00 6.19202387e-01 9.45028726e+01 5.99317463e-01
 6.28141711e-07 5.61672126e-07 5.88587142e-07]
2021-01-29 03:20:10,989 - pyswarms.single.local_best - INFO - Optimize for 500 iters with {'c1': 0.1, 'c2': 0.3, 'w': 0.9, 'k': 5, 'p': 2}
2021-01-29 03:20:39,042 - pyswarms.single.local_best - INFO - Optimization finished | best cost: 5834.528318294473, best pos: [1.92742170e+00 7.08947909e-01 9.12814963e+01 5.01043623e-01
 8.77965773e-07 1.01238620e-06 9.97792359e-07]
2021-01-29 03:20:39,088 - pyswarms.single.local_best - INFO - Optimize for 500 iters with {'c1': 0.1, 'c2': 0.3, 'w': 0.9, 'k': 5, 'p': 2}
2021-01-29 03:21:07,989 - pyswarms.single.local_best - INFO - Optimization finished | best cost: 5859.576076082901, best pos: [1.69701057e+00 6.49369209e-01 9.25273271e+01 5.76906326e-01
 2.50086151e-07 1.00897486e-06 1.03065484e-06]
2021-01-29 03:21:08,034 - pyswarms.single.local_best - INFO - Optimize for 500 iters with {'c1': 0.1, 'c2': 0.3, 'w': 0.9, 'k': 5, 'p': 2}
2021-01-29 03:21:35,218 - pyswarms.single.local_best - INFO - Optimization finished | best cost: 5948.041915431821, best pos: [1.86361943e+00 6.59461993e-01 9.13856576e+01 5.66896846e-01
 3.88181720e-07 5.79949726e-07 1.01020300e-06]
2021-01-29 03:21:35,265 - pyswarms.single.local_best - INFO - Optimize for 500 iters with {'c1': 0.1, 'c2': 0.3, 'w': 0.9, 'k': 5, 'p': 2}
2021-01-29 03:22:02,525 - pyswarms.single.local_best - INFO - Optimization finished | best cost: 5957.321078212802, best pos: [1.88459214e+00 7.33941718e-01 9.36672504e+01 4.71475892e-01
 8.22055818e-07 3.16397411e-07 1.01420080e-06]
2021-01-29 03:22:02,571 - pyswarms.single.local_best - INFO - Optimize for 500 iters with {'c1': 0.1, 'c2': 0.3, 'w': 0.9, 'k': 5, 'p': 2}
2021-01-29 03:22:30,908 - pyswarms.single.local_best - INFO - Optimization finished | best cost: 5735.140488982505, best pos: [1.92555438e+00 8.18421489e-01 9.53516373e+01 4.06882290e-01
 4.83125239e-07 4.80121286e-07 9.11190244e-07]
2021-01-29 03:22:30,951 - pyswarms.single.local_best - INFO - Optimize for 500 iters with {'c1': 0.1, 'c2': 0.3, 'w': 0.9, 'k': 5, 'p': 2}
2021-01-29 03:22:58,318 - pyswarms.single.local_best - INFO - Optimization finished | best cost: 5834.173189754027, best pos: [1.82495611e+00 6.64366729e-01 9.23073342e+01 5.50345530e-01
 1.02421986e-06 8.66739345e-07 7.01627096e-07]
2021-01-29 03:22:58,365 - pyswarms.single.local_best - INFO - Optimize for 500 iters with {'c1': 0.1, 'c2': 0.3, 'w': 0.9, 'k': 5, 'p': 2}
2021-01-29 03:23:26,842 - pyswarms.single.local_best - INFO - Optimization finished | best cost: 5859.641635920372, best pos: [1.62280274e+00 6.06614978e-01 9.35323778e+01 6.23388676e-01
 9.06849350e-07 3.88303528e-07 9.39140165e-07]
2021-01-29 03:23:26,888 - pyswarms.single.local_best - INFO - Optimize for 500 iters with {'c1': 0.1, 'c2': 0.3, 'w': 0.9, 'k': 5, 'p': 2}
2021-01-29 03:23:53,656 - pyswarms.single.local_best - INFO - Optimization finished | best cost: 5965.038868965816, best pos: [1.87034409e+00 7.56064557e-01 9.54166167e+01 4.48272558e-01
 4.43531981e-07 1.03675642e-06 6.31200515e-07]
2021-01-29 03:23:53,701 - pyswarms.single.local_best - INFO - Optimize for 500 iters with {'c1': 0.1, 'c2': 0.3, 'w': 0.9, 'k': 5, 'p': 2}
2021-01-29 03:24:22,085 - pyswarms.single.local_best - INFO - Optimization finished | best cost: 5921.425973075063, best pos: [1.98714224e+00 8.66800182e-01 9.68663139e+01 3.46894297e-01
 3.96658525e-08 9.95919038e-07 1.02653070e-06]
2021-01-29 03:24:22,129 - pyswarms.single.local_best - INFO - Optimize for 500 iters with {'c1': 0.1, 'c2': 0.3, 'w': 0.9, 'k': 5, 'p': 2}
2021-01-29 03:24:50,306 - pyswarms.single.local_best - INFO - Optimization finished | best cost: 5921.262463035354, best pos: [1.78161655e+00 7.01790630e-01 9.50115571e+01 5.06159176e-01
 5.57673879e-07 6.74749584e-07 7.19815465e-07]
2021-01-29 03:24:50,352 - pyswarms.single.local_best - INFO - Optimize for 500 iters with {'c1': 0.1, 'c2': 0.3, 'w': 0.9, 'k': 5, 'p': 2}
2021-01-29 03:25:17,815 - pyswarms.single.local_best - INFO - Optimization finished | best cost: 5918.157925303509, best pos: [1.60597403e+00 6.47282271e-01 9.42783208e+01 5.70699819e-01
 9.90285714e-07 7.95912552e-07 8.91308876e-07]
2021-01-29 03:25:17,856 - pyswarms.single.local_best - INFO - Optimize for 500 iters with {'c1': 0.1, 'c2': 0.3, 'w': 0.9, 'k': 5, 'p': 2}
2021-01-29 03:25:46,477 - pyswarms.single.local_best - INFO - Optimization finished | best cost: 5779.549976579177, best pos: [1.89397692e+00 8.34568192e-01 9.56662217e+01 3.88923191e-01
 2.30316651e-07 7.00683790e-07 1.08299165e-06]
2021-01-29 03:25:46,524 - pyswarms.single.local_best - INFO - Optimize for 500 iters with {'c1': 0.1, 'c2': 0.3, 'w': 0.9, 'k': 5, 'p': 2}
2021-01-29 03:26:14,523 - pyswarms.single.local_best - INFO - Optimization finished | best cost: 5781.60247698138, best pos: [1.82884605e+00 5.98206583e-01 9.09937635e+01 6.27276265e-01
 8.90029666e-07 5.53346327e-07 9.52842772e-07]
2021-01-29 03:26:14,570 - pyswarms.single.local_best - INFO - Optimize for 500 iters with {'c1': 0.1, 'c2': 0.3, 'w': 0.9, 'k': 5, 'p': 2}
2021-01-29 03:26:42,220 - pyswarms.single.local_best - INFO - Optimization finished | best cost: 5849.652643227232, best pos: [1.50534305e+00 6.43357930e-01 9.49881933e+01 6.00221948e-01
 7.80029314e-07 7.76232362e-07 7.61068316e-07]
2021-01-29 03:26:42,268 - pyswarms.single.local_best - INFO - Optimize for 500 iters with {'c1': 0.1, 'c2': 0.3, 'w': 0.9, 'k': 5, 'p': 2}
2021-01-29 03:27:09,754 - pyswarms.single.local_best - INFO - Optimization finished | best cost: 5818.929774779563, best pos: [1.70781531e+00 5.72132336e-01 9.18337532e+01 6.93532651e-01
 9.84629825e-07 8.25217267e-07 2.46378158e-07]
2021-01-29 03:27:09,802 - pyswarms.single.local_best - INFO - Optimize for 500 iters with {'c1': 0.1, 'c2': 0.3, 'w': 0.9, 'k': 5, 'p': 2}
2021-01-29 03:27:38,501 - pyswarms.single.local_best - INFO - Optimization finished | best cost: 5735.165271595357, best pos: [1.79380269e+00 6.33314854e-01 9.26747646e+01 5.79323260e-01
 9.31674276e-07 6.83163245e-07 7.34193918e-07]
2021-01-29 03:27:38,548 - pyswarms.single.local_best - INFO - Optimize for 500 iters with {'c1': 0.1, 'c2': 0.3, 'w': 0.9, 'k': 5, 'p': 2}
2021-01-29 03:28:05,777 - pyswarms.single.local_best - INFO - Optimization finished | best cost: 5873.36314860397, best pos: [1.98445410e+00 9.65117928e-01 1.00489116e+02 2.86635077e-01
 3.28115851e-07 7.88858351e-07 1.00135319e-06]
2021-01-29 03:28:05,823 - pyswarms.single.local_best - INFO - Optimize for 500 iters with {'c1': 0.1, 'c2': 0.3, 'w': 0.9, 'k': 5, 'p': 2}
2021-01-29 03:28:33,612 - pyswarms.single.local_best - INFO - Optimization finished | best cost: 5967.35834366318, best pos: [1.82662643e+00 6.34832120e-01 9.15326038e+01 5.96683986e-01
 5.04904527e-07 6.73422830e-07 8.14578476e-07]
2021-01-29 03:28:33,659 - pyswarms.single.local_best - INFO - Optimize for 500 iters with {'c1': 0.1, 'c2': 0.3, 'w': 0.9, 'k': 5, 'p': 2}
2021-01-29 03:29:02,198 - pyswarms.single.local_best - INFO - Optimization finished | best cost: 5733.993452995027, best pos: [1.85297241e+00 6.27564361e-01 9.12640573e+01 5.98075877e-01
 6.60390427e-07 6.59971260e-07 8.14586946e-07]
2021-01-29 03:29:02,240 - pyswarms.single.local_best - INFO - Optimize for 500 iters with {'c1': 0.1, 'c2': 0.3, 'w': 0.9, 'k': 5, 'p': 2}
2021-01-29 03:29:29,801 - pyswarms.single.local_best - INFO - Optimization finished | best cost: 5928.198368941495, best pos: [1.66713661e+00 6.94397279e-01 9.38539546e+01 5.41334120e-01
 2.92142362e-07 7.22024440e-07 8.69876094e-07]
2021-01-29 03:29:29,847 - pyswarms.single.local_best - INFO - Optimize for 500 iters with {'c1': 0.1, 'c2': 0.3, 'w': 0.9, 'k': 5, 'p': 2}
2021-01-29 03:29:58,086 - pyswarms.single.local_best - INFO - Optimization finished | best cost: 5867.832258805798, best pos: [1.78975298e+00 6.13648915e-01 9.00890903e+01 6.29694554e-01
 6.49053931e-07 8.65560563e-07 1.03167252e-06]
2021-01-29 03:29:58,130 - pyswarms.single.local_best - INFO - Optimize for 500 iters with {'c1': 0.1, 'c2': 0.3, 'w': 0.9, 'k': 5, 'p': 2}
2021-01-29 03:30:25,317 - pyswarms.single.local_best - INFO - Optimization finished | best cost: 5898.107335453838, best pos: [1.70289722e+00 6.53800924e-01 9.32001785e+01 5.69753912e-01
 9.02030651e-07 6.06238810e-07 8.81646922e-07]
2021-01-29 03:30:25,363 - pyswarms.single.local_best - INFO - Optimize for 500 iters with {'c1': 0.1, 'c2': 0.3, 'w': 0.9, 'k': 5, 'p': 2}
2021-01-29 03:30:54,071 - pyswarms.single.local_best - INFO - Optimization finished | best cost: 5755.764477987051, best pos: [1.89650323e+00 6.37647729e-01 9.00942259e+01 5.82970715e-01
 1.04743205e-06 7.91416975e-07 1.08230185e-06]
2021-01-29 03:30:54,117 - pyswarms.single.local_best - INFO - Optimize for 500 iters with {'c1': 0.1, 'c2': 0.3, 'w': 0.9, 'k': 5, 'p': 2}
2021-01-29 03:31:21,210 - pyswarms.single.local_best - INFO - Optimization finished | best cost: 5952.154220406834, best pos: [1.79087168e+00 6.38700955e-01 9.53184116e+01 5.53639326e-01
 7.92819183e-07 2.02346513e-08 7.36883702e-07]
2021-01-29 03:31:21,258 - pyswarms.single.local_best - INFO - Optimize for 500 iters with {'c1': 0.1, 'c2': 0.3, 'w': 0.9, 'k': 5, 'p': 2}
2021-01-29 03:31:50,806 - pyswarms.single.local_best - INFO - Optimization finished | best cost: 5818.593778150909, best pos: [1.51761945e+00 5.97356844e-01 9.42833900e+01 6.47456222e-01
 4.26979728e-07 1.03113972e-06 7.65344659e-07]
2021-01-29 03:31:50,854 - pyswarms.single.local_best - INFO - Optimize for 500 iters with {'c1': 0.1, 'c2': 0.3, 'w': 0.9, 'k': 5, 'p': 2}
2021-01-29 03:32:18,895 - pyswarms.single.local_best - INFO - Optimization finished | best cost: 5790.504183273039, best pos: [1.88586987e+00 7.52982649e-01 9.46438333e+01 4.49122456e-01
 1.01375807e-06 5.25531041e-07 8.59843667e-07]
2021-01-29 03:32:18,937 - pyswarms.single.local_best - INFO - Optimize for 500 iters with {'c1': 0.1, 'c2': 0.3, 'w': 0.9, 'k': 5, 'p': 2}
2021-01-29 03:32:47,636 - pyswarms.single.local_best - INFO - Optimization finished | best cost: 5824.496069183474, best pos: [1.85691050e+00 6.45588607e-01 9.20524783e+01 5.70372049e-01
 9.50870732e-07 4.86708407e-07 7.98381551e-07]
2021-01-29 03:32:47,685 - pyswarms.single.local_best - INFO - Optimize for 500 iters with {'c1': 0.1, 'c2': 0.3, 'w': 0.9, 'k': 5, 'p': 2}
2021-01-29 03:33:16,462 - pyswarms.single.local_best - INFO - Optimization finished | best cost: 6259.984386976314, best pos: [1.58954296e+00 7.73572085e-01 1.01464474e+02 4.21063334e-01
 6.57436403e-07 8.24565807e-07 9.97238797e-07]
2021-01-29 03:33:16,507 - pyswarms.single.local_best - INFO - Optimize for 500 iters with {'c1': 0.1, 'c2': 0.3, 'w': 0.9, 'k': 5, 'p': 2}
2021-01-29 03:33:46,565 - pyswarms.single.local_best - INFO - Optimization finished | best cost: 5949.689677694244, best pos: [1.89750375e+00 7.28498260e-01 9.27597439e+01 4.75877446e-01
 4.81058321e-07 1.02297993e-06 9.65622355e-07]
2021-01-29 03:33:46,606 - pyswarms.single.local_best - INFO - Optimize for 500 iters with {'c1': 0.1, 'c2': 0.3, 'w': 0.9, 'k': 5, 'p': 2}
2021-01-29 03:34:14,237 - pyswarms.single.local_best - INFO - Optimization finished | best cost: 5669.341642687925, best pos: [1.58891232e+00 5.79940925e-01 9.21868909e+01 6.61416655e-01
 7.73010848e-07 9.15005413e-07 1.03934114e-06]
2021-01-29 03:34:14,284 - pyswarms.single.local_best - INFO - Optimize for 500 iters with {'c1': 0.1, 'c2': 0.3, 'w': 0.9, 'k': 5, 'p': 2}
2021-01-29 03:34:42,435 - pyswarms.single.local_best - INFO - Optimization finished | best cost: 5729.756242710726, best pos: [1.82690582e+00 6.27673503e-01 9.03749132e+01 6.03088021e-01
 6.77071817e-07 9.83778335e-07 9.41960270e-07]
2021-01-29 03:34:42,479 - pyswarms.single.local_best - INFO - Optimize for 500 iters with {'c1': 0.1, 'c2': 0.3, 'w': 0.9, 'k': 5, 'p': 2}
2021-01-29 03:35:09,674 - pyswarms.single.local_best - INFO - Optimization finished | best cost: 5787.191569577078, best pos: [1.66165405e+00 6.99111662e-01 9.47548182e+01 5.13560228e-01
 7.59194656e-07 7.22847811e-07 1.05644177e-06]
2021-01-29 03:35:09,719 - pyswarms.single.local_best - INFO - Optimize for 500 iters with {'c1': 0.1, 'c2': 0.3, 'w': 0.9, 'k': 5, 'p': 2}
2021-01-29 03:35:39,448 - pyswarms.single.local_best - INFO - Optimization finished | best cost: 5910.126408111044, best pos: [1.91349627e+00 8.67023511e-01 9.74068732e+01 3.57109325e-01
 8.02651795e-07 3.64978984e-07 1.01098737e-06]
2021-01-29 03:35:39,493 - pyswarms.single.local_best - INFO - Optimize for 500 iters with {'c1': 0.1, 'c2': 0.3, 'w': 0.9, 'k': 5, 'p': 2}
2021-01-29 03:36:07,259 - pyswarms.single.local_best - INFO - Optimization finished | best cost: 6091.567403392488, best pos: [1.66056433e+00 6.70221044e-01 9.63426005e+01 5.18026492e-01
 9.85745572e-07 7.17329649e-07 8.47967588e-07]
2021-01-29 03:36:07,306 - pyswarms.single.local_best - INFO - Optimize for 500 iters with {'c1': 0.1, 'c2': 0.3, 'w': 0.9, 'k': 5, 'p': 2}
2021-01-29 03:36:36,652 - pyswarms.single.local_best - INFO - Optimization finished | best cost: 5780.953282045459, best pos: [1.99380357e+00 7.18757196e-01 9.35863478e+01 4.80392369e-01
 6.28837186e-07 4.90480598e-07 6.77489604e-07]
2021-01-29 03:36:36,698 - pyswarms.single.local_best - INFO - Optimize for 500 iters with {'c1': 0.1, 'c2': 0.3, 'w': 0.9, 'k': 5, 'p': 2}
2021-01-29 03:37:02,442 - pyswarms.single.local_best - INFO - Optimization finished | best cost: 5757.949476316978, best pos: [1.77479090e+00 6.24185038e-01 9.23997282e+01 5.98275438e-01
 6.27585841e-07 4.11116178e-07 9.33177442e-07]
2021-01-29 03:37:02,488 - pyswarms.single.local_best - INFO - Optimize for 500 iters with {'c1': 0.1, 'c2': 0.3, 'w': 0.9, 'k': 5, 'p': 2}
2021-01-29 03:37:29,981 - pyswarms.single.local_best - INFO - Optimization finished | best cost: 6030.360321495803, best pos: [1.52798356e+00 5.89084742e-01 9.36201281e+01 6.45300277e-01
 5.30433965e-07 8.99393664e-07 1.06532646e-06]
2021-01-29 03:37:30,025 - pyswarms.single.local_best - INFO - Optimize for 500 iters with {'c1': 0.1, 'c2': 0.3, 'w': 0.9, 'k': 5, 'p': 2}
2021-01-29 03:37:56,781 - pyswarms.single.local_best - INFO - Optimization finished | best cost: 5723.28979204751, best pos: [1.68938356e+00 6.73621342e-01 9.46940659e+01 5.19799727e-01
 8.44764319e-07 9.96186861e-07 1.01012969e-06]
2021-01-29 03:37:56,829 - pyswarms.single.local_best - INFO - Optimize for 500 iters with {'c1': 0.1, 'c2': 0.3, 'w': 0.9, 'k': 5, 'p': 2}
2021-01-29 03:38:25,945 - pyswarms.single.local_best - INFO - Optimization finished | best cost: 6222.802257830956, best pos: [1.93204628e+00 9.01376712e-01 9.93108059e+01 3.31518452e-01
 5.67113318e-07 9.45711006e-07 7.27558234e-07]
2021-01-29 03:38:25,989 - pyswarms.single.local_best - INFO - Optimize for 500 iters with {'c1': 0.1, 'c2': 0.3, 'w': 0.9, 'k': 5, 'p': 2}
2021-01-29 03:38:54,944 - pyswarms.single.local_best - INFO - Optimization finished | best cost: 5854.697980821004, best pos: [1.89055241e+00 7.43194965e-01 9.43260988e+01 4.58673050e-01
 6.25950888e-07 4.54198793e-07 9.71279327e-07]
2021-01-29 03:38:54,990 - pyswarms.single.local_best - INFO - Optimize for 500 iters with {'c1': 0.1, 'c2': 0.3, 'w': 0.9, 'k': 5, 'p': 2}
2021-01-29 03:39:23,076 - pyswarms.single.local_best - INFO - Optimization finished | best cost: 5761.8887002707215, best pos: [1.94302278e+00 5.86851178e-01 9.06431968e+01 6.53084936e-01
 5.90746342e-07 6.08106936e-07 5.29278828e-07]
2021-01-29 03:39:23,122 - pyswarms.single.local_best - INFO - Optimize for 500 iters with {'c1': 0.1, 'c2': 0.3, 'w': 0.9, 'k': 5, 'p': 2}
2021-01-29 03:39:51,529 - pyswarms.single.local_best - INFO - Optimization finished | best cost: 5782.116252928279, best pos: [1.69056717e+00 7.26045521e-01 9.56242191e+01 4.83944766e-01
 8.94845977e-07 5.25425022e-07 1.03719477e-06]
2021-01-29 03:39:51,576 - pyswarms.single.local_best - INFO - Optimize for 500 iters with {'c1': 0.1, 'c2': 0.3, 'w': 0.9, 'k': 5, 'p': 2}
2021-01-29 03:40:18,884 - pyswarms.single.local_best - INFO - Optimization finished | best cost: 5883.953900230534, best pos: [1.75009001e+00 6.27103617e-01 9.35209557e+01 5.72920109e-01
 5.71624179e-07 8.24451225e-07 8.64063010e-07]
2021-01-29 03:40:18,926 - pyswarms.single.local_best - INFO - Optimize for 500 iters with {'c1': 0.1, 'c2': 0.3, 'w': 0.9, 'k': 5, 'p': 2}
2021-01-29 03:40:46,309 - pyswarms.single.local_best - INFO - Optimization finished | best cost: 6033.801264142347, best pos: [1.88008070e+00 8.04173229e-01 9.63944640e+01 3.99131231e-01
 4.37680530e-07 6.19896372e-07 1.04815991e-06]
2021-01-29 03:40:46,362 - pyswarms.single.local_best - INFO - Optimize for 500 iters with {'c1': 0.1, 'c2': 0.3, 'w': 0.9, 'k': 5, 'p': 2}
2021-01-29 03:41:13,475 - pyswarms.single.local_best - INFO - Optimization finished | best cost: 5997.6634167822485, best pos: [1.92129099e+00 7.79996664e-01 9.64065871e+01 4.29302926e-01
 6.19918866e-07 4.56883252e-07 6.04354362e-07]
2021-01-29 03:41:13,519 - pyswarms.single.local_best - INFO - Optimize for 500 iters with {'c1': 0.1, 'c2': 0.3, 'w': 0.9, 'k': 5, 'p': 2}
2021-01-29 03:41:41,020 - pyswarms.single.local_best - INFO - Optimization finished | best cost: 5716.184117997047, best pos: [1.89356604e+00 7.05497944e-01 9.30304342e+01 4.99406127e-01
 8.42214998e-07 6.92290934e-07 7.64886604e-07]
2021-01-29 03:41:41,062 - pyswarms.single.local_best - INFO - Optimize for 500 iters with {'c1': 0.1, 'c2': 0.3, 'w': 0.9, 'k': 5, 'p': 2}
2021-01-29 03:42:06,979 - pyswarms.single.local_best - INFO - Optimization finished | best cost: 5972.417540745282, best pos: [1.67865378e+00 7.27866804e-01 9.61774653e+01 4.75888099e-01
 9.81702379e-07 6.37465517e-07 1.00154392e-06]
2021-01-29 03:42:07,023 - pyswarms.single.local_best - INFO - Optimize for 500 iters with {'c1': 0.1, 'c2': 0.3, 'w': 0.9, 'k': 5, 'p': 2}
2021-01-29 03:42:34,545 - pyswarms.single.local_best - INFO - Optimization finished | best cost: 5975.409497670679, best pos: [1.97628813e+00 9.01416113e-01 9.79291718e+01 3.32584766e-01
 5.27995492e-07 4.24065006e-07 9.75043764e-07]
2021-01-29 03:42:34,599 - pyswarms.single.local_best - INFO - Optimize for 500 iters with {'c1': 0.1, 'c2': 0.3, 'w': 0.9, 'k': 5, 'p': 2}
2021-01-29 03:43:03,342 - pyswarms.single.local_best - INFO - Optimization finished | best cost: 5894.9773165023935, best pos: [1.90740584e+00 6.64812107e-01 9.04005124e+01 5.60731032e-01
 8.37804376e-07 1.08348199e-06 7.72358707e-07]
2021-01-29 03:43:03,390 - pyswarms.single.local_best - INFO - Optimize for 500 iters with {'c1': 0.1, 'c2': 0.3, 'w': 0.9, 'k': 5, 'p': 2}
2021-01-29 03:43:31,644 - pyswarms.single.local_best - INFO - Optimization finished | best cost: 5766.977306771179, best pos: [1.82297849e+00 5.91593230e-01 8.99721474e+01 6.50937484e-01
 4.16583998e-07 8.06690766e-07 1.03569894e-06]
2021-01-29 03:43:31,695 - pyswarms.single.local_best - INFO - Optimize for 500 iters with {'c1': 0.1, 'c2': 0.3, 'w': 0.9, 'k': 5, 'p': 2}
2021-01-29 03:43:58,682 - pyswarms.single.local_best - INFO - Optimization finished | best cost: 3279.4394999624988, best pos: [1.67292331e+00 5.12817175e-01 9.15593669e+01 6.78803161e-01
 3.71913254e-06 3.14494987e-06 2.76913437e-06]
2021-01-29 03:43:58,723 - pyswarms.single.local_best - INFO - Optimize for 500 iters with {'c1': 0.1, 'c2': 0.3, 'w': 0.9, 'k': 5, 'p': 2}
2021-01-29 03:44:24,935 - pyswarms.single.local_best - INFO - Optimization finished | best cost: 3167.2807151587167, best pos: [1.85506693e+00 7.13503682e-01 9.76142626e+01 4.00595123e-01
 2.63440864e-06 2.27052301e-06 2.71033244e-06]
2021-01-29 03:44:24,983 - pyswarms.single.local_best - INFO - Optimize for 500 iters with {'c1': 0.1, 'c2': 0.3, 'w': 0.9, 'k': 5, 'p': 2}
2021-01-29 03:44:55,010 - pyswarms.single.local_best - INFO - Optimization finished | best cost: 3582.048856181252, best pos: [1.59551646e+00 6.76280603e-01 1.00217783e+02 4.21788996e-01
 3.37244099e-06 3.29626624e-06 3.69852858e-06]
2021-01-29 03:44:55,057 - pyswarms.single.local_best - INFO - Optimize for 500 iters with {'c1': 0.1, 'c2': 0.3, 'w': 0.9, 'k': 5, 'p': 2}
2021-01-29 03:45:23,267 - pyswarms.single.local_best - INFO - Optimization finished | best cost: 3442.2207035734677, best pos: [1.93059694e+00 6.16842181e-01 9.19551175e+01 5.30629299e-01
 1.38826750e-06 2.00155721e-06 3.37752964e-06]
2021-01-29 03:45:23,314 - pyswarms.single.local_best - INFO - Optimize for 500 iters with {'c1': 0.1, 'c2': 0.3, 'w': 0.9, 'k': 5, 'p': 2}
2021-01-29 03:45:50,278 - pyswarms.single.local_best - INFO - Optimization finished | best cost: 3380.1225506651376, best pos: [1.92459567e+00 6.74158105e-01 9.33520103e+01 4.57446899e-01
 2.72247843e-06 3.69002803e-06 2.65330694e-06]
2021-01-29 03:45:50,326 - pyswarms.single.local_best - INFO - Optimize for 500 iters with {'c1': 0.1, 'c2': 0.3, 'w': 0.9, 'k': 5, 'p': 2}
2021-01-29 03:46:18,930 - pyswarms.single.local_best - INFO - Optimization finished | best cost: 3278.5344965036966, best pos: [1.77293374e+00 6.25001974e-01 9.50544448e+01 5.00027401e-01
 2.13209296e-06 3.41208195e-06 2.56305136e-06]
2021-01-29 03:46:18,980 - pyswarms.single.local_best - INFO - Optimize for 500 iters with {'c1': 0.1, 'c2': 0.3, 'w': 0.9, 'k': 5, 'p': 2}
2021-01-29 03:46:48,165 - pyswarms.single.local_best - INFO - Optimization finished | best cost: 3423.496852142203, best pos: [1.49018069e+00 5.34464196e-01 9.74574651e+01 6.20222060e-01
 1.97506181e-06 2.21655204e-06 2.38470283e-06]
2021-01-29 03:46:48,212 - pyswarms.single.local_best - INFO - Optimize for 500 iters with {'c1': 0.1, 'c2': 0.3, 'w': 0.9, 'k': 5, 'p': 2}
2021-01-29 03:47:13,997 - pyswarms.single.local_best - INFO - Optimization finished | best cost: 3431.370419640024, best pos: [1.97705384e+00 5.21336670e-01 8.94693301e+01 6.74571784e-01
 3.52086168e-06 2.15559524e-06 2.13008052e-06]
2021-01-29 03:47:14,044 - pyswarms.single.local_best - INFO - Optimize for 500 iters with {'c1': 0.1, 'c2': 0.3, 'w': 0.9, 'k': 5, 'p': 2}
2021-01-29 03:47:42,247 - pyswarms.single.local_best - INFO - Optimization finished | best cost: 3413.2362487237906, best pos: [1.60569066e+00 5.48485018e-01 9.66782455e+01 5.86971471e-01
 1.40135552e-06 8.71385437e-07 3.18178694e-06]
2021-01-29 03:47:42,289 - pyswarms.single.local_best - INFO - Optimize for 500 iters with {'c1': 0.1, 'c2': 0.3, 'w': 0.9, 'k': 5, 'p': 2}
2021-01-29 03:48:10,151 - pyswarms.single.local_best - INFO - Optimization finished | best cost: 3361.480859122651, best pos: [1.59877780e+00 5.69285592e-01 9.42526363e+01 5.78636055e-01
 3.21624382e-06 3.21405468e-06 3.58851751e-06]
2021-01-29 03:48:10,194 - pyswarms.single.local_best - INFO - Optimize for 500 iters with {'c1': 0.1, 'c2': 0.3, 'w': 0.9, 'k': 5, 'p': 2}
2021-01-29 03:48:39,363 - pyswarms.single.local_best - INFO - Optimization finished | best cost: 3343.4743262084817, best pos: [1.69850776e+00 6.20287755e-01 9.57334690e+01 4.94149868e-01
 2.46898442e-06 2.92699752e-06 3.69998728e-06]
2021-01-29 03:48:39,409 - pyswarms.single.local_best - INFO - Optimize for 500 iters with {'c1': 0.1, 'c2': 0.3, 'w': 0.9, 'k': 5, 'p': 2}
2021-01-29 03:49:09,312 - pyswarms.single.local_best - INFO - Optimization finished | best cost: 3327.4975405772866, best pos: [1.41985993e+00 5.63697944e-01 9.68427257e+01 5.92281565e-01
 2.05818737e-06 3.41339683e-06 3.60942075e-06]
2021-01-29 03:49:09,359 - pyswarms.single.local_best - INFO - Optimize for 500 iters with {'c1': 0.1, 'c2': 0.3, 'w': 0.9, 'k': 5, 'p': 2}
2021-01-29 03:49:36,205 - pyswarms.single.local_best - INFO - Optimization finished | best cost: 3335.1936191840537, best pos: [1.65076959e+00 5.59042946e-01 9.40980611e+01 5.98028806e-01
 2.61122331e-06 2.53934327e-06 2.85862741e-06]
2021-01-29 03:49:36,252 - pyswarms.single.local_best - INFO - Optimize for 500 iters with {'c1': 0.1, 'c2': 0.3, 'w': 0.9, 'k': 5, 'p': 2}
2021-01-29 03:50:05,180 - pyswarms.single.local_best - INFO - Optimization finished | best cost: 3226.9985902301582, best pos: [1.75080104e+00 6.05846882e-01 9.33200093e+01 5.32111781e-01
 1.69334006e-06 3.41064952e-06 3.74694018e-06]
2021-01-29 03:50:05,226 - pyswarms.single.local_best - INFO - Optimize for 500 iters with {'c1': 0.1, 'c2': 0.3, 'w': 0.9, 'k': 5, 'p': 2}
2021-01-29 03:50:32,434 - pyswarms.single.local_best - INFO - Optimization finished | best cost: 3460.766435254776, best pos: [1.85553983e+00 7.92384432e-01 9.88983766e+01 3.35992554e-01
 2.59521545e-06 3.36695181e-06 3.76478683e-06]
2021-01-29 03:50:32,483 - pyswarms.single.local_best - INFO - Optimize for 500 iters with {'c1': 0.1, 'c2': 0.3, 'w': 0.9, 'k': 5, 'p': 2}
2021-01-29 03:51:00,962 - pyswarms.single.local_best - INFO - Optimization finished | best cost: 3362.531198518711, best pos: [1.85943352e+00 5.89532904e-01 9.35659584e+01 5.48562402e-01
 2.12578138e-06 1.50338016e-06 2.64612628e-06]
2021-01-29 03:51:01,005 - pyswarms.single.local_best - INFO - Optimize for 500 iters with {'c1': 0.1, 'c2': 0.3, 'w': 0.9, 'k': 5, 'p': 2}
2021-01-29 03:51:29,275 - pyswarms.single.local_best - INFO - Optimization finished | best cost: 3208.9728862329594, best pos: [1.81392163e+00 6.73491830e-01 9.52732833e+01 4.44896576e-01
 1.93009131e-06 2.96730888e-06 3.76142332e-06]
2021-01-29 03:51:29,322 - pyswarms.single.local_best - INFO - Optimize for 500 iters with {'c1': 0.1, 'c2': 0.3, 'w': 0.9, 'k': 5, 'p': 2}
2021-01-29 03:51:57,844 - pyswarms.single.local_best - INFO - Optimization finished | best cost: 3416.507412232, best pos: [1.83674989e+00 5.40361692e-01 9.15342167e+01 6.48848951e-01
 1.48993643e-06 2.27010168e-06 2.13398186e-06]
2021-01-29 03:51:57,889 - pyswarms.single.local_best - INFO - Optimize for 500 iters with {'c1': 0.1, 'c2': 0.3, 'w': 0.9, 'k': 5, 'p': 2}
2021-01-29 03:52:26,940 - pyswarms.single.local_best - INFO - Optimization finished | best cost: 3215.352379907552, best pos: [1.89972830e+00 7.18783341e-01 9.48586160e+01 4.07018644e-01
 1.45975426e-06 3.44157578e-06 3.63294891e-06]
2021-01-29 03:52:26,985 - pyswarms.single.local_best - INFO - Optimize for 500 iters with {'c1': 0.1, 'c2': 0.3, 'w': 0.9, 'k': 5, 'p': 2}
2021-01-29 03:52:53,676 - pyswarms.single.local_best - INFO - Optimization finished | best cost: 3339.0376049829983, best pos: [1.78235187e+00 6.56100682e-01 9.48291487e+01 4.70716488e-01
 1.90635068e-06 2.67436221e-06 3.71592237e-06]
2021-01-29 03:52:53,721 - pyswarms.single.local_best - INFO - Optimize for 500 iters with {'c1': 0.1, 'c2': 0.3, 'w': 0.9, 'k': 5, 'p': 2}
2021-01-29 03:53:20,987 - pyswarms.single.local_best - INFO - Optimization finished | best cost: 3275.841546504693, best pos: [1.94136051e+00 6.11780306e-01 9.21444631e+01 5.25781275e-01
 2.35010309e-06 3.66035527e-06 2.37605737e-06]
2021-01-29 03:53:21,030 - pyswarms.single.local_best - INFO - Optimize for 500 iters with {'c1': 0.1, 'c2': 0.3, 'w': 0.9, 'k': 5, 'p': 2}
2021-01-29 03:53:49,012 - pyswarms.single.local_best - INFO - Optimization finished | best cost: 3222.086325536275, best pos: [1.75933066e+00 6.21208890e-01 9.48887664e+01 5.07653556e-01
 1.64178468e-06 1.90345167e-06 3.55858906e-06]
2021-01-29 03:53:49,058 - pyswarms.single.local_best - INFO - Optimize for 500 iters with {'c1': 0.1, 'c2': 0.3, 'w': 0.9, 'k': 5, 'p': 2}
2021-01-29 03:54:17,906 - pyswarms.single.local_best - INFO - Optimization finished | best cost: 3273.7518447878156, best pos: [1.72663678e+00 5.45082485e-01 9.27052968e+01 6.26524163e-01
 3.72300511e-06 2.43638844e-06 1.98399287e-06]
2021-01-29 03:54:17,954 - pyswarms.single.local_best - INFO - Optimize for 500 iters with {'c1': 0.1, 'c2': 0.3, 'w': 0.9, 'k': 5, 'p': 2}
2021-01-29 03:54:44,812 - pyswarms.single.local_best - INFO - Optimization finished | best cost: 3345.9042391001262, best pos: [1.52193350e+00 5.08505437e-01 9.52381125e+01 6.76724593e-01
 3.12397665e-06 9.56792046e-07 2.49923817e-06]
2021-01-29 03:54:44,853 - pyswarms.single.local_best - INFO - Optimize for 500 iters with {'c1': 0.1, 'c2': 0.3, 'w': 0.9, 'k': 5, 'p': 2}
2021-01-29 03:55:13,998 - pyswarms.single.local_best - INFO - Optimization finished | best cost: 3283.0431585031956, best pos: [1.97218765e+00 6.07209635e-01 9.14337173e+01 5.43411867e-01
 2.22430538e-07 3.41232122e-06 2.76841721e-06]
2021-01-29 03:55:14,046 - pyswarms.single.local_best - INFO - Optimize for 500 iters with {'c1': 0.1, 'c2': 0.3, 'w': 0.9, 'k': 5, 'p': 2}
2021-01-29 03:55:44,061 - pyswarms.single.local_best - INFO - Optimization finished | best cost: 3239.520133757657, best pos: [1.57779316e+00 5.14336234e-01 9.31073177e+01 6.79715571e-01
 3.52450640e-06 1.72754541e-06 2.87434574e-06]
2021-01-29 03:55:44,106 - pyswarms.single.local_best - INFO - Optimize for 500 iters with {'c1': 0.1, 'c2': 0.3, 'w': 0.9, 'k': 5, 'p': 2}
2021-01-29 03:56:11,042 - pyswarms.single.local_best - INFO - Optimization finished | best cost: 3305.811662678944, best pos: [1.78471669e+00 6.78429516e-01 9.64483794e+01 4.36965592e-01
 3.55810831e-06 2.30830406e-06 3.08124617e-06]
2021-01-29 03:56:11,085 - pyswarms.single.local_best - INFO - Optimize for 500 iters with {'c1': 0.1, 'c2': 0.3, 'w': 0.9, 'k': 5, 'p': 2}
2021-01-29 03:56:38,363 - pyswarms.single.local_best - INFO - Optimization finished | best cost: 3357.008919498487, best pos: [1.82484322e+00 6.28230698e-01 9.47032895e+01 4.96389939e-01
 1.14028271e-06 2.97602591e-06 2.56881747e-06]
2021-01-29 03:56:38,410 - pyswarms.single.local_best - INFO - Optimize for 500 iters with {'c1': 0.1, 'c2': 0.3, 'w': 0.9, 'k': 5, 'p': 2}
2021-01-29 03:57:05,858 - pyswarms.single.local_best - INFO - Optimization finished | best cost: 3534.1118221989714, best pos: [1.40168864e+00 5.94675917e-01 1.01635433e+02 5.27623325e-01
 2.10139988e-06 1.60757685e-06 3.61982607e-06]
2021-01-29 03:57:05,904 - pyswarms.single.local_best - INFO - Optimize for 500 iters with {'c1': 0.1, 'c2': 0.3, 'w': 0.9, 'k': 5, 'p': 2}
2021-01-29 03:57:32,761 - pyswarms.single.local_best - INFO - Optimization finished | best cost: 3307.9988615834864, best pos: [1.84075782e+00 6.47121342e-01 9.57226859e+01 4.52111258e-01
 2.46328943e-06 2.98929455e-06 3.30494828e-06]
2021-01-29 03:57:32,808 - pyswarms.single.local_best - INFO - Optimize for 500 iters with {'c1': 0.1, 'c2': 0.3, 'w': 0.9, 'k': 5, 'p': 2}
2021-01-29 03:58:01,314 - pyswarms.single.local_best - INFO - Optimization finished | best cost: 3296.757706566953, best pos: [1.98829721e+00 6.71196462e-01 9.34367949e+01 4.56122347e-01
 6.24737489e-07 1.58265674e-06 3.72364813e-06]
2021-01-29 03:58:01,366 - pyswarms.single.local_best - INFO - Optimize for 500 iters with {'c1': 0.1, 'c2': 0.3, 'w': 0.9, 'k': 5, 'p': 2}
2021-01-29 03:58:29,318 - pyswarms.single.local_best - INFO - Optimization finished | best cost: 3233.4658379878447, best pos: [1.90137126e+00 6.82197621e-01 9.41916081e+01 4.35591330e-01
 2.93485050e-06 3.31038076e-06 3.45489465e-06]
2021-01-29 03:58:29,366 - pyswarms.single.local_best - INFO - Optimize for 500 iters with {'c1': 0.1, 'c2': 0.3, 'w': 0.9, 'k': 5, 'p': 2}
2021-01-29 03:58:58,737 - pyswarms.single.local_best - INFO - Optimization finished | best cost: 3361.648515666339, best pos: [1.84114678e+00 6.99039984e-01 9.57092425e+01 4.16738099e-01
 3.60952687e-06 3.16754689e-06 3.22330139e-06]
2021-01-29 03:58:58,782 - pyswarms.single.local_best - INFO - Optimize for 500 iters with {'c1': 0.1, 'c2': 0.3, 'w': 0.9, 'k': 5, 'p': 2}
2021-01-29 03:59:28,087 - pyswarms.single.local_best - INFO - Optimization finished | best cost: 3368.667375565286, best pos: [1.69763418e+00 6.62781118e-01 9.71286263e+01 4.50137763e-01
 3.06085512e-06 2.74409160e-06 3.40690047e-06]
2021-01-29 03:59:28,132 - pyswarms.single.local_best - INFO - Optimize for 500 iters with {'c1': 0.1, 'c2': 0.3, 'w': 0.9, 'k': 5, 'p': 2}
2021-01-29 03:59:55,475 - pyswarms.single.local_best - INFO - Optimization finished | best cost: 3250.021239886523, best pos: [1.76797434e+00 5.92002314e-01 9.32530362e+01 5.51972501e-01
 3.29136748e-06 1.90842596e-06 3.24313503e-06]
2021-01-29 03:59:55,527 - pyswarms.single.local_best - INFO - Optimize for 500 iters with {'c1': 0.1, 'c2': 0.3, 'w': 0.9, 'k': 5, 'p': 2}
2021-01-29 04:00:22,880 - pyswarms.single.local_best - INFO - Optimization finished | best cost: 3380.224097932152, best pos: [1.99449175e+00 7.11949281e-01 9.25721087e+01 4.26396915e-01
 3.40161547e-06 3.10028558e-06 3.65307667e-06]
2021-01-29 04:00:22,921 - pyswarms.single.local_best - INFO - Optimize for 500 iters with {'c1': 0.1, 'c2': 0.3, 'w': 0.9, 'k': 5, 'p': 2}
2021-01-29 04:00:52,051 - pyswarms.single.local_best - INFO - Optimization finished | best cost: 3519.7358079202963, best pos: [1.96503014e+00 7.83518438e-01 9.76907314e+01 3.42964931e-01
 1.65772321e-06 1.56620746e-06 3.51683741e-06]
2021-01-29 04:00:52,092 - pyswarms.single.local_best - INFO - Optimize for 500 iters with {'c1': 0.1, 'c2': 0.3, 'w': 0.9, 'k': 5, 'p': 2}
2021-01-29 04:01:20,067 - pyswarms.single.local_best - INFO - Optimization finished | best cost: 3445.885951676924, best pos: [1.99820360e+00 6.81620653e-01 9.41389454e+01 4.27439267e-01
 3.66954363e-06 2.08193080e-06 2.88788817e-06]
2021-01-29 04:01:20,114 - pyswarms.single.local_best - INFO - Optimize for 500 iters with {'c1': 0.1, 'c2': 0.3, 'w': 0.9, 'k': 5, 'p': 2}
2021-01-29 04:01:46,991 - pyswarms.single.local_best - INFO - Optimization finished | best cost: 3531.865266719458, best pos: [1.86565866e+00 7.47714174e-01 9.33341292e+01 4.28037703e-01
 1.56537397e-06 1.58205312e-06 3.69105685e-06]
2021-01-29 04:01:47,038 - pyswarms.single.local_best - INFO - Optimize for 500 iters with {'c1': 0.1, 'c2': 0.3, 'w': 0.9, 'k': 5, 'p': 2}
2021-01-29 04:02:15,124 - pyswarms.single.local_best - INFO - Optimization finished | best cost: 3371.5857665029703, best pos: [1.88651598e+00 7.16046145e-01 9.49425024e+01 4.13545330e-01
 2.15931626e-06 3.76761579e-06 3.21800749e-06]
2021-01-29 04:02:15,171 - pyswarms.single.local_best - INFO - Optimize for 500 iters with {'c1': 0.1, 'c2': 0.3, 'w': 0.9, 'k': 5, 'p': 2}
2021-01-29 04:02:42,851 - pyswarms.single.local_best - INFO - Optimization finished | best cost: 3326.7926630796264, best pos: [1.88372181e+00 6.27968386e-01 9.44188440e+01 4.94278748e-01
 3.75906139e-06 1.61016705e-06 2.11414993e-06]
2021-01-29 04:02:42,898 - pyswarms.single.local_best - INFO - Optimize for 500 iters with {'c1': 0.1, 'c2': 0.3, 'w': 0.9, 'k': 5, 'p': 2}
2021-01-29 04:03:10,044 - pyswarms.single.local_best - INFO - Optimization finished | best cost: 3423.398565313805, best pos: [1.81288747e+00 8.20317628e-01 9.98717837e+01 3.25439794e-01
 3.39366955e-06 2.89314642e-06 3.67730480e-06]
2021-01-29 04:03:10,090 - pyswarms.single.local_best - INFO - Optimize for 500 iters with {'c1': 0.1, 'c2': 0.3, 'w': 0.9, 'k': 5, 'p': 2}
2021-01-29 04:03:36,440 - pyswarms.single.local_best - INFO - Optimization finished | best cost: 3375.515375548072, best pos: [1.77599151e+00 5.70990330e-01 9.21368000e+01 5.89122915e-01
 3.74139944e-06 2.12752127e-06 3.03618691e-06]
2021-01-29 04:03:36,487 - pyswarms.single.local_best - INFO - Optimize for 500 iters with {'c1': 0.1, 'c2': 0.3, 'w': 0.9, 'k': 5, 'p': 2}
2021-01-29 04:04:04,564 - pyswarms.single.local_best - INFO - Optimization finished | best cost: 3293.734652830738, best pos: [1.66429154e+00 5.44147344e-01 9.49390751e+01 6.10763560e-01
 2.23391446e-06 1.68234022e-06 2.29401434e-06]
2021-01-29 04:04:04,609 - pyswarms.single.local_best - INFO - Optimize for 500 iters with {'c1': 0.1, 'c2': 0.3, 'w': 0.9, 'k': 5, 'p': 2}
2021-01-29 04:04:33,917 - pyswarms.single.local_best - INFO - Optimization finished | best cost: 3228.606324799402, best pos: [1.90894861e+00 7.09794710e-01 9.53849422e+01 4.18672745e-01
 2.11755728e-06 7.21460028e-07 3.70393899e-06]
2021-01-29 04:04:33,966 - pyswarms.single.local_best - INFO - Optimize for 500 iters with {'c1': 0.1, 'c2': 0.3, 'w': 0.9, 'k': 5, 'p': 2}
2021-01-29 04:04:59,974 - pyswarms.single.local_best - INFO - Optimization finished | best cost: 3219.632085966275, best pos: [1.69483984e+00 6.07491979e-01 9.50082793e+01 5.25836790e-01
 9.46948711e-07 2.37235284e-06 3.76804684e-06]
2021-01-29 04:05:00,017 - pyswarms.single.local_best - INFO - Optimize for 500 iters with {'c1': 0.1, 'c2': 0.3, 'w': 0.9, 'k': 5, 'p': 2}
2021-01-29 04:05:27,514 - pyswarms.single.local_best - INFO - Optimization finished | best cost: 3225.8150337835445, best pos: [1.83205230e+00 6.54909375e-01 9.47623652e+01 4.61076973e-01
 2.56230157e-06 3.67868978e-06 2.99816442e-06]
2021-01-29 04:05:27,554 - pyswarms.single.local_best - INFO - Optimize for 500 iters with {'c1': 0.1, 'c2': 0.3, 'w': 0.9, 'k': 5, 'p': 2}
2021-01-29 04:05:56,144 - pyswarms.single.local_best - INFO - Optimization finished | best cost: 3245.771009108559, best pos: [1.55544966e+00 5.61039837e-01 9.35881957e+01 6.12987426e-01
 3.73586336e-06 2.47940453e-06 3.45805526e-06]
2021-01-29 04:05:56,189 - pyswarms.single.local_best - INFO - Optimize for 500 iters with {'c1': 0.1, 'c2': 0.3, 'w': 0.9, 'k': 5, 'p': 2}
2021-01-29 04:06:23,999 - pyswarms.single.local_best - INFO - Optimization finished | best cost: 3346.012230619264, best pos: [1.75218246e+00 6.68415264e-01 9.71727391e+01 4.34504672e-01
 1.55240717e-06 3.63242229e-06 3.71351300e-06]
2021-01-29 04:06:24,039 - pyswarms.single.local_best - INFO - Optimize for 500 iters with {'c1': 0.1, 'c2': 0.3, 'w': 0.9, 'k': 5, 'p': 2}
2021-01-29 04:06:51,983 - pyswarms.single.local_best - INFO - Optimization finished | best cost: 3268.7606513107153, best pos: [1.63403746e+00 5.99005458e-01 9.58277368e+01 5.23801996e-01
 2.49811146e-06 3.71162024e-06 3.38125506e-06]
2021-01-29 04:06:52,030 - pyswarms.single.local_best - INFO - Optimize for 500 iters with {'c1': 0.1, 'c2': 0.3, 'w': 0.9, 'k': 5, 'p': 2}
2021-01-29 04:07:20,203 - pyswarms.single.local_best - INFO - Optimization finished | best cost: 3277.458703305574, best pos: [1.76734588e+00 5.35270221e-01 9.25441608e+01 6.27160339e-01
 3.08150182e-06 2.02042146e-06 2.42100656e-06]
2021-01-29 04:07:20,248 - pyswarms.single.local_best - INFO - Optimize for 500 iters with {'c1': 0.1, 'c2': 0.3, 'w': 0.9, 'k': 5, 'p': 2}
2021-01-29 04:07:47,037 - pyswarms.single.local_best - INFO - Optimization finished | best cost: 3507.2732263492258, best pos: [1.77488672e+00 6.39453386e-01 9.61339876e+01 4.69419643e-01
 2.01872620e-06 3.62587529e-06 2.83187469e-06]
2021-01-29 04:07:47,081 - pyswarms.single.local_best - INFO - Optimize for 500 iters with {'c1': 0.1, 'c2': 0.3, 'w': 0.9, 'k': 5, 'p': 2}
2021-01-29 04:08:14,087 - pyswarms.single.local_best - INFO - Optimization finished | best cost: 3228.0211173746784, best pos: [1.96776985e+00 5.55689310e-01 9.20725679e+01 6.08057697e-01
 1.63683951e-06 2.81913180e-06 9.75141472e-07]
2021-01-29 04:08:14,129 - pyswarms.single.local_best - INFO - Optimize for 500 iters with {'c1': 0.1, 'c2': 0.3, 'w': 0.9, 'k': 5, 'p': 2}
2021-01-29 04:08:41,894 - pyswarms.single.local_best - INFO - Optimization finished | best cost: 3356.6746548154797, best pos: [1.84167196e+00 6.21138278e-01 9.50706580e+01 4.97565532e-01
 2.22969971e-06 3.17273780e-06 2.08304880e-06]
2021-01-29 04:08:41,941 - pyswarms.single.local_best - INFO - Optimize for 500 iters with {'c1': 0.1, 'c2': 0.3, 'w': 0.9, 'k': 5, 'p': 2}
2021-01-29 04:09:09,414 - pyswarms.single.local_best - INFO - Optimization finished | best cost: 3370.126185854796, best pos: [1.92847147e+00 6.29473983e-01 9.33349753e+01 4.82150548e-01
 1.90416593e-06 2.84710582e-06 3.65669330e-06]
2021-01-29 04:09:09,455 - pyswarms.single.local_best - INFO - Optimize for 500 iters with {'c1': 0.1, 'c2': 0.3, 'w': 0.9, 'k': 5, 'p': 2}
2021-01-29 04:09:37,461 - pyswarms.single.local_best - INFO - Optimization finished | best cost: 3221.334228301337, best pos: [1.97509900e+00 7.32173047e-01 9.60504744e+01 3.84438926e-01
 3.13424122e-06 3.03489413e-06 2.60566797e-06]
2021-01-29 04:09:37,506 - pyswarms.single.local_best - INFO - Optimize for 500 iters with {'c1': 0.1, 'c2': 0.3, 'w': 0.9, 'k': 5, 'p': 2}
2021-01-29 04:10:05,106 - pyswarms.single.local_best - INFO - Optimization finished | best cost: 3385.8172056717754, best pos: [1.68158889e+00 5.73799506e-01 9.48517148e+01 5.58773211e-01
 1.26013848e-06 1.98550285e-06 3.76472156e-06]
2021-01-29 04:10:05,160 - pyswarms.single.local_best - INFO - Optimize for 500 iters with {'c1': 0.1, 'c2': 0.3, 'w': 0.9, 'k': 5, 'p': 2}
2021-01-29 04:10:32,448 - pyswarms.single.local_best - INFO - Optimization finished | best cost: 3421.5393844880286, best pos: [1.95964666e+00 6.35914562e-01 8.90629145e+01 5.54716294e-01
 1.82828887e-06 3.45121709e-06 3.27540025e-06]
2021-01-29 04:10:32,496 - pyswarms.single.local_best - INFO - Optimize for 500 iters with {'c1': 0.1, 'c2': 0.3, 'w': 0.9, 'k': 5, 'p': 2}
2021-01-29 04:10:58,878 - pyswarms.single.local_best - INFO - Optimization finished | best cost: 3396.056059999252, best pos: [1.75151997e+00 6.47737388e-01 9.56816371e+01 4.74868817e-01
 2.36622943e-06 1.82674140e-06 3.64474303e-06]
2021-01-29 04:10:58,921 - pyswarms.single.local_best - INFO - Optimize for 500 iters with {'c1': 0.1, 'c2': 0.3, 'w': 0.9, 'k': 5, 'p': 2}
2021-01-29 04:11:24,658 - pyswarms.single.local_best - INFO - Optimization finished | best cost: 3200.086738891473, best pos: [1.72299451e+00 5.88905053e-01 9.39898720e+01 5.56472542e-01
 3.75506316e-06 1.34137762e-06 3.09163788e-06]
2021-01-29 04:11:24,698 - pyswarms.single.local_best - INFO - Optimize for 500 iters with {'c1': 0.1, 'c2': 0.3, 'w': 0.9, 'k': 5, 'p': 2}
2021-01-29 04:11:52,296 - pyswarms.single.local_best - INFO - Optimization finished | best cost: 3466.026883498866, best pos: [1.92547570e+00 6.10374505e-01 9.12350446e+01 5.42239770e-01
 2.14755862e-06 2.01854938e-06 3.64476208e-06]
2021-01-29 04:11:52,343 - pyswarms.single.local_best - INFO - Optimize for 500 iters with {'c1': 0.1, 'c2': 0.3, 'w': 0.9, 'k': 5, 'p': 2}
2021-01-29 04:12:20,607 - pyswarms.single.local_best - INFO - Optimization finished | best cost: 3226.690246739984, best pos: [1.78747358e+00 6.81825987e-01 9.54300451e+01 4.48599397e-01
 2.34967003e-06 3.33525323e-06 3.09387452e-06]
2021-01-29 04:12:20,654 - pyswarms.single.local_best - INFO - Optimize for 500 iters with {'c1': 0.1, 'c2': 0.3, 'w': 0.9, 'k': 5, 'p': 2}
2021-01-29 04:12:50,269 - pyswarms.single.local_best - INFO - Optimization finished | best cost: 3286.0375144841805, best pos: [1.65825410e+00 5.87392010e-01 9.48517818e+01 5.46252722e-01
 2.12850496e-06 3.23231646e-06 3.31917416e-06]
2021-01-29 04:12:50,322 - pyswarms.single.local_best - INFO - Optimize for 500 iters with {'c1': 0.1, 'c2': 0.3, 'w': 0.9, 'k': 5, 'p': 2}
2021-01-29 04:13:20,454 - pyswarms.single.local_best - INFO - Optimization finished | best cost: 3421.3515662377276, best pos: [1.41551114e+00 5.25090220e-01 9.57237629e+01 6.64400101e-01
 2.31467022e-06 3.44484439e-06 2.47770197e-06]
2021-01-29 04:13:20,498 - pyswarms.single.local_best - INFO - Optimize for 500 iters with {'c1': 0.1, 'c2': 0.3, 'w': 0.9, 'k': 5, 'p': 2}
2021-01-29 04:13:48,342 - pyswarms.single.local_best - INFO - Optimization finished | best cost: 3312.6809165011136, best pos: [1.84472420e+00 6.83620136e-01 9.61583618e+01 4.28551604e-01
 1.80722326e-06 3.76407432e-06 3.00645386e-06]
2021-01-29 04:13:48,386 - pyswarms.single.local_best - INFO - Optimize for 500 iters with {'c1': 0.1, 'c2': 0.3, 'w': 0.9, 'k': 5, 'p': 2}
2021-01-29 04:14:16,875 - pyswarms.single.local_best - INFO - Optimization finished | best cost: 3297.912081683421, best pos: [1.81417665e+00 6.47617358e-01 9.46429520e+01 4.72145643e-01
 2.49775703e-06 2.75938705e-06 3.60666008e-06]
2021-01-29 04:14:16,922 - pyswarms.single.local_best - INFO - Optimize for 500 iters with {'c1': 0.1, 'c2': 0.3, 'w': 0.9, 'k': 5, 'p': 2}
2021-01-29 04:14:44,943 - pyswarms.single.local_best - INFO - Optimization finished | best cost: 3388.061049283506, best pos: [1.90048394e+00 6.84691178e-01 9.54953628e+01 4.33380386e-01
 1.72818835e-06 2.12306403e-06 3.09482098e-06]
2021-01-29 04:14:44,991 - pyswarms.single.local_best - INFO - Optimize for 500 iters with {'c1': 0.1, 'c2': 0.3, 'w': 0.9, 'k': 5, 'p': 2}
2021-01-29 04:15:11,960 - pyswarms.single.local_best - INFO - Optimization finished | best cost: 3289.7875995704794, best pos: [1.94130284e+00 6.03352155e-01 9.23877691e+01 5.32714167e-01
 2.13517188e-06 6.62249320e-07 3.49717975e-06]
2021-01-29 04:15:12,006 - pyswarms.single.local_best - INFO - Optimize for 500 iters with {'c1': 0.1, 'c2': 0.3, 'w': 0.9, 'k': 5, 'p': 2}
2021-01-29 04:15:39,703 - pyswarms.single.local_best - INFO - Optimization finished | best cost: 3455.6913976360474, best pos: [1.96186972e+00 6.02647385e-01 9.11877989e+01 5.36800073e-01
 3.20787765e-06 1.86146247e-06 3.67945300e-06]
2021-01-29 04:15:39,745 - pyswarms.single.local_best - INFO - Optimize for 500 iters with {'c1': 0.1, 'c2': 0.3, 'w': 0.9, 'k': 5, 'p': 2}
2021-01-29 04:16:08,257 - pyswarms.single.local_best - INFO - Optimization finished | best cost: 3401.525558739896, best pos: [1.95466628e+00 6.11070442e-01 9.13745497e+01 5.31571685e-01
 2.63914917e-06 2.59678693e-06 3.66907894e-06]
2021-01-29 04:16:08,300 - pyswarms.single.local_best - INFO - Optimize for 500 iters with {'c1': 0.1, 'c2': 0.3, 'w': 0.9, 'k': 5, 'p': 2}
2021-01-29 04:16:35,683 - pyswarms.single.local_best - INFO - Optimization finished | best cost: 3433.7522701888747, best pos: [1.86783181e+00 5.28961136e-01 9.02742863e+01 6.46223895e-01
 1.35448666e-06 3.57572539e-06 3.20037443e-06]
2021-01-29 04:16:35,728 - pyswarms.single.local_best - INFO - Optimize for 500 iters with {'c1': 0.1, 'c2': 0.3, 'w': 0.9, 'k': 5, 'p': 2}
2021-01-29 04:17:02,201 - pyswarms.single.local_best - INFO - Optimization finished | best cost: 3118.7156060690268, best pos: [1.79917412e+00 5.67852444e-01 9.30702499e+01 5.84874258e-01
 2.48589387e-06 3.37797898e-06 1.65231061e-06]
2021-01-29 04:17:02,249 - pyswarms.single.local_best - INFO - Optimize for 500 iters with {'c1': 0.1, 'c2': 0.3, 'w': 0.9, 'k': 5, 'p': 2}
2021-01-29 04:17:30,585 - pyswarms.single.local_best - INFO - Optimization finished | best cost: 3246.325277891793, best pos: [1.71488225e+00 6.61199466e-01 9.67629462e+01 4.54444597e-01
 2.84597026e-06 2.58725714e-06 3.52610031e-06]
2021-01-29 04:17:30,632 - pyswarms.single.local_best - INFO - Optimize for 500 iters with {'c1': 0.1, 'c2': 0.3, 'w': 0.9, 'k': 5, 'p': 2}
2021-01-29 04:17:57,654 - pyswarms.single.local_best - INFO - Optimization finished | best cost: 3380.556779740933, best pos: [1.98332592e+00 5.66549955e-01 8.99276081e+01 6.00079311e-01
 3.22972979e-06 2.56595685e-06 2.77089390e-06]
2021-01-29 04:17:57,700 - pyswarms.single.local_best - INFO - Optimize for 500 iters with {'c1': 0.1, 'c2': 0.3, 'w': 0.9, 'k': 5, 'p': 2}
2021-01-29 04:18:25,342 - pyswarms.single.local_best - INFO - Optimization finished | best cost: 3287.836298261074, best pos: [1.76014269e+00 6.84999778e-01 9.60045137e+01 4.41846264e-01
 3.66149745e-06 1.95972194e-06 3.39790142e-06]
2021-01-29 04:18:25,384 - pyswarms.single.local_best - INFO - Optimize for 500 iters with {'c1': 0.1, 'c2': 0.3, 'w': 0.9, 'k': 5, 'p': 2}
2021-01-29 04:18:53,323 - pyswarms.single.local_best - INFO - Optimization finished | best cost: 3290.1310148419298, best pos: [1.78351576e+00 6.40613432e-01 9.52548365e+01 4.73619982e-01
 3.59726767e-06 2.45995590e-06 3.43266621e-06]
2021-01-29 04:18:53,369 - pyswarms.single.local_best - INFO - Optimize for 500 iters with {'c1': 0.1, 'c2': 0.3, 'w': 0.9, 'k': 5, 'p': 2}
2021-01-29 04:19:20,202 - pyswarms.single.local_best - INFO - Optimization finished | best cost: 3432.1405835661926, best pos: [1.96752031e+00 7.23496595e-01 9.54535546e+01 3.93448691e-01
 8.34724532e-07 2.10844359e-06 3.76685305e-06]
2021-01-29 04:19:20,250 - pyswarms.single.local_best - INFO - Optimize for 500 iters with {'c1': 0.1, 'c2': 0.3, 'w': 0.9, 'k': 5, 'p': 2}
2021-01-29 04:19:47,753 - pyswarms.single.local_best - INFO - Optimization finished | best cost: 3373.511821563291, best pos: [1.35226333e+00 5.38490358e-01 9.78294839e+01 6.27597959e-01
 1.95555439e-06 2.74491669e-06 3.69977802e-06]
2021-01-29 04:19:47,802 - pyswarms.single.local_best - INFO - Optimize for 500 iters with {'c1': 0.1, 'c2': 0.3, 'w': 0.9, 'k': 5, 'p': 2}
2021-01-29 04:20:14,210 - pyswarms.single.local_best - INFO - Optimization finished | best cost: 3253.540027860037, best pos: [1.70693664e+00 5.39912096e-01 9.18979028e+01 6.41630423e-01
 2.88597591e-06 2.25914944e-06 3.12459839e-06]
2021-01-29 04:20:14,258 - pyswarms.single.local_best - INFO - Optimize for 500 iters with {'c1': 0.1, 'c2': 0.3, 'w': 0.9, 'k': 5, 'p': 2}
2021-01-29 04:20:41,182 - pyswarms.single.local_best - INFO - Optimization finished | best cost: 3304.1020878378895, best pos: [1.75095201e+00 6.47174645e-01 9.64101397e+01 4.64631958e-01
 3.29358028e-06 1.32896043e-06 3.47769368e-06]
2021-01-29 04:20:41,229 - pyswarms.single.local_best - INFO - Optimize for 500 iters with {'c1': 0.1, 'c2': 0.3, 'w': 0.9, 'k': 5, 'p': 2}
2021-01-29 04:21:08,061 - pyswarms.single.local_best - INFO - Optimization finished | best cost: 3338.198847676479, best pos: [1.57677637e+00 5.91139377e-01 9.63963662e+01 5.35351504e-01
 3.55702068e-06 2.92618317e-06 3.60946048e-06]
2021-01-29 04:21:08,108 - pyswarms.single.local_best - INFO - Optimize for 500 iters with {'c1': 0.1, 'c2': 0.3, 'w': 0.9, 'k': 5, 'p': 2}
2021-01-29 04:21:35,337 - pyswarms.single.local_best - INFO - Optimization finished | best cost: 3310.200608390595, best pos: [1.73762845e+00 6.40530834e-01 9.58286598e+01 4.80170925e-01
 2.79160943e-06 2.46183704e-06 3.32033559e-06]
2021-01-29 04:21:35,382 - pyswarms.single.local_best - INFO - Optimize for 500 iters with {'c1': 0.1, 'c2': 0.3, 'w': 0.9, 'k': 5, 'p': 2}
2021-01-29 04:22:04,568 - pyswarms.single.local_best - INFO - Optimization finished | best cost: 3287.6339147070166, best pos: [1.77124905e+00 6.21024902e-01 9.39762422e+01 5.06381703e-01
 1.89707935e-06 3.22716971e-06 3.72506047e-06]
2021-01-29 04:22:04,617 - pyswarms.single.local_best - INFO - Optimize for 500 iters with {'c1': 0.1, 'c2': 0.3, 'w': 0.9, 'k': 5, 'p': 2}
2021-01-29 04:22:32,390 - pyswarms.single.local_best - INFO - Optimization finished | best cost: 3311.156097790331, best pos: [1.91578177e+00 6.78875113e-01 9.56669585e+01 4.31443063e-01
 3.44664151e-06 2.66248465e-06 2.56713062e-06]
2021-01-29 04:22:32,443 - pyswarms.single.local_best - INFO - Optimize for 500 iters with {'c1': 0.1, 'c2': 0.3, 'w': 0.9, 'k': 5, 'p': 2}
2021-01-29 04:23:00,147 - pyswarms.single.local_best - INFO - Optimization finished | best cost: 3440.3754306424344, best pos: [1.45953458e+00 5.43170944e-01 9.58914491e+01 6.30915255e-01
 8.61587251e-07 2.58799911e-06 3.50087622e-06]
2021-01-29 04:23:00,192 - pyswarms.single.local_best - INFO - Optimize for 500 iters with {'c1': 0.1, 'c2': 0.3, 'w': 0.9, 'k': 5, 'p': 2}
2021-01-29 04:23:27,771 - pyswarms.single.local_best - INFO - Optimization finished | best cost: 3335.165553254764, best pos: [1.78870343e+00 6.12705445e-01 9.49201994e+01 5.05731656e-01
 2.69814663e-06 3.41434179e-06 2.61724562e-06]
2021-01-29 04:23:27,819 - pyswarms.single.local_best - INFO - Optimize for 500 iters with {'c1': 0.1, 'c2': 0.3, 'w': 0.9, 'k': 5, 'p': 2}
2021-01-29 04:23:55,793 - pyswarms.single.local_best - INFO - Optimization finished | best cost: 3447.609605133763, best pos: [1.74825409e+00 6.53629436e-01 9.40715171e+01 4.83838819e-01
 3.19801162e-06 3.40750303e-06 3.76989757e-06]
2021-01-29 04:23:55,841 - pyswarms.single.local_best - INFO - Optimize for 500 iters with {'c1': 0.1, 'c2': 0.3, 'w': 0.9, 'k': 5, 'p': 2}
2021-01-29 04:24:23,864 - pyswarms.single.local_best - INFO - Optimization finished | best cost: 3356.455152651698, best pos: [1.77384543e+00 6.02400767e-01 9.43982834e+01 5.29768581e-01
 1.36411300e-06 1.79227923e-06 3.40592148e-06]
2021-01-29 04:24:23,909 - pyswarms.single.local_best - INFO - Optimize for 500 iters with {'c1': 0.1, 'c2': 0.3, 'w': 0.9, 'k': 5, 'p': 2}
2021-01-29 04:24:52,073 - pyswarms.single.local_best - INFO - Optimization finished | best cost: 3305.949825895163, best pos: [1.78343138e+00 6.03459561e-01 9.25931179e+01 5.36596544e-01
 2.50992764e-06 3.76262739e-06 3.65685260e-06]
2021-01-29 04:24:52,129 - pyswarms.single.local_best - INFO - Optimize for 500 iters with {'c1': 0.1, 'c2': 0.3, 'w': 0.9, 'k': 5, 'p': 2}
2021-01-29 04:25:20,656 - pyswarms.single.local_best - INFO - Optimization finished | best cost: 3387.8695042808486, best pos: [1.58244795e+00 5.77937510e-01 9.53709365e+01 5.66470052e-01
 2.93088549e-06 3.22219695e-06 3.11767312e-06]
2021-01-29 04:25:20,700 - pyswarms.single.local_best - INFO - Optimize for 500 iters with {'c1': 0.1, 'c2': 0.3, 'w': 0.9, 'k': 5, 'p': 2}
2021-01-29 04:25:47,768 - pyswarms.single.local_best - INFO - Optimization finished | best cost: 3466.7367820125314, best pos: [1.87117289e+00 6.54776566e-01 9.27833627e+01 4.90570865e-01
 2.58925329e-06 2.05630722e-06 3.51625464e-06]
2021-01-29 04:25:47,816 - pyswarms.single.local_best - INFO - Optimize for 500 iters with {'c1': 0.1, 'c2': 0.3, 'w': 0.9, 'k': 5, 'p': 2}
2021-01-29 04:26:16,341 - pyswarms.single.local_best - INFO - Optimization finished | best cost: 3395.173138384537, best pos: [1.95141406e+00 6.41285729e-01 9.26115358e+01 4.98524011e-01
 8.94507531e-07 2.62134705e-06 2.80141708e-06]
2021-01-29 04:26:16,394 - pyswarms.single.local_best - INFO - Optimize for 500 iters with {'c1': 0.1, 'c2': 0.3, 'w': 0.9, 'k': 5, 'p': 2}
2021-01-29 04:26:44,632 - pyswarms.single.local_best - INFO - Optimization finished | best cost: 3322.483112103345, best pos: [1.54975353e+00 5.99655949e-01 9.80687430e+01 5.19073217e-01
 3.43581495e-06 2.14263096e-06 3.37213968e-06]
2021-01-29 04:26:44,678 - pyswarms.single.local_best - INFO - Optimize for 500 iters with {'c1': 0.1, 'c2': 0.3, 'w': 0.9, 'k': 5, 'p': 2}
2021-01-29 04:27:11,054 - pyswarms.single.local_best - INFO - Optimization finished | best cost: 3283.134409287439, best pos: [1.84439273e+00 5.71754045e-01 9.08353288e+01 5.93978574e-01
 2.43690763e-06 2.51443774e-06 3.57735092e-06]
2021-01-29 04:27:11,100 - pyswarms.single.local_best - INFO - Optimize for 500 iters with {'c1': 0.1, 'c2': 0.3, 'w': 0.9, 'k': 5, 'p': 2}
2021-01-29 04:27:37,494 - pyswarms.single.local_best - INFO - Optimization finished | best cost: 3439.8603705216997, best pos: [1.75787522e+00 7.26144614e-01 9.65845008e+01 4.10428759e-01
 2.49971591e-06 3.65038900e-06 3.66381297e-06]
2021-01-29 04:27:37,540 - pyswarms.single.local_best - INFO - Optimize for 500 iters with {'c1': 0.1, 'c2': 0.3, 'w': 0.9, 'k': 5, 'p': 2}
2021-01-29 04:28:05,165 - pyswarms.single.local_best - INFO - Optimization finished | best cost: 3288.08777859828, best pos: [1.95757060e+00 5.54718233e-01 8.87767450e+01 6.39443878e-01
 8.90078129e-07 3.59302667e-06 2.99640570e-06]
2021-01-29 04:28:05,211 - pyswarms.single.local_best - INFO - Optimize for 500 iters with {'c1': 0.1, 'c2': 0.3, 'w': 0.9, 'k': 5, 'p': 2}
2021-01-29 04:28:32,689 - pyswarms.single.local_best - INFO - Optimization finished | best cost: 3377.797635711164, best pos: [1.99660121e+00 6.35373914e-01 9.02972596e+01 5.39050939e-01
 3.37434307e-06 2.07463288e-06 2.52624827e-06]
2021-01-29 04:28:32,733 - pyswarms.single.local_best - INFO - Optimize for 500 iters with {'c1': 0.1, 'c2': 0.3, 'w': 0.9, 'k': 5, 'p': 2}
2021-01-29 04:29:01,220 - pyswarms.single.local_best - INFO - Optimization finished | best cost: 3233.9321828354423, best pos: [1.68075121e+00 5.44924426e-01 9.06760030e+01 6.60790874e-01
 1.30107851e-06 3.74765491e-06 3.23506655e-06]
2021-01-29 04:29:01,268 - pyswarms.single.local_best - INFO - Optimize for 500 iters with {'c1': 0.1, 'c2': 0.3, 'w': 0.9, 'k': 5, 'p': 2}
2021-01-29 04:29:28,289 - pyswarms.single.local_best - INFO - Optimization finished | best cost: 3773.081651893755, best pos: [1.24143320e+00 4.99993270e-01 1.01173836e+02 6.49799283e-01
 3.10784501e-06 2.03433322e-06 3.73725382e-06]
2021-01-29 04:29:28,336 - pyswarms.single.local_best - INFO - Optimize for 500 iters with {'c1': 0.1, 'c2': 0.3, 'w': 0.9, 'k': 5, 'p': 2}
2021-01-29 04:29:56,566 - pyswarms.single.local_best - INFO - Optimization finished | best cost: 3240.3331366681114, best pos: [1.64980317e+00 6.21997469e-01 9.56868526e+01 5.05960042e-01
 3.68465704e-06 3.17009831e-06 3.23309069e-06]
2021-01-29 04:29:56,620 - pyswarms.single.local_best - INFO - Optimize for 500 iters with {'c1': 0.1, 'c2': 0.3, 'w': 0.9, 'k': 5, 'p': 2}
2021-01-29 04:30:25,011 - pyswarms.single.local_best - INFO - Optimization finished | best cost: 4167.590745620417, best pos: [1.62923570e+00 1.39421188e+00 1.10589837e+02 1.91249565e-01
 9.19879771e-07 9.54624145e-07 1.13034484e-06]
2021-01-29 04:30:25,060 - pyswarms.single.local_best - INFO - Optimize for 500 iters with {'c1': 0.1, 'c2': 0.3, 'w': 0.9, 'k': 5, 'p': 2}
2021-01-29 04:30:53,799 - pyswarms.single.local_best - INFO - Optimization finished | best cost: 4081.464104475015, best pos: [1.50583318e+00 1.11028029e+00 1.00448565e+02 3.14450277e-01
 3.08261752e-07 2.35464725e-07 9.36425471e-07]
2021-01-29 04:30:53,845 - pyswarms.single.local_best - INFO - Optimize for 500 iters with {'c1': 0.1, 'c2': 0.3, 'w': 0.9, 'k': 5, 'p': 2}
2021-01-29 04:31:23,347 - pyswarms.single.local_best - INFO - Optimization finished | best cost: 4081.5828870603887, best pos: [1.44487109e+00 1.10821126e+00 9.71827366e+01 3.27022446e-01
 9.12641250e-07 5.30775782e-07 9.02730058e-07]
2021-01-29 04:31:23,394 - pyswarms.single.local_best - INFO - Optimize for 500 iters with {'c1': 0.1, 'c2': 0.3, 'w': 0.9, 'k': 5, 'p': 2}
2021-01-29 04:31:51,805 - pyswarms.single.local_best - INFO - Optimization finished | best cost: 4012.386043496127, best pos: [1.47783025e+00 1.24248188e+00 1.08916550e+02 2.51099076e-01
 5.52402897e-07 1.32224148e-06 1.01112187e-06]
2021-01-29 04:31:51,852 - pyswarms.single.local_best - INFO - Optimize for 500 iters with {'c1': 0.1, 'c2': 0.3, 'w': 0.9, 'k': 5, 'p': 2}
2021-01-29 04:32:19,623 - pyswarms.single.local_best - INFO - Optimization finished | best cost: 4035.3338705960814, best pos: [1.76538845e+00 1.26313117e+00 9.54783597e+01 2.44733457e-01
 9.73945230e-07 3.18604263e-07 7.92197380e-07]
2021-01-29 04:32:19,668 - pyswarms.single.local_best - INFO - Optimize for 500 iters with {'c1': 0.1, 'c2': 0.3, 'w': 0.9, 'k': 5, 'p': 2}
2021-01-29 04:32:47,435 - pyswarms.single.local_best - INFO - Optimization finished | best cost: 4026.756558763259, best pos: [1.55186989e+00 1.20964350e+00 1.07144534e+02 2.64968363e-01
 5.77248906e-07 1.08089895e-06 6.03294859e-07]
2021-01-29 04:32:47,483 - pyswarms.single.local_best - INFO - Optimize for 500 iters with {'c1': 0.1, 'c2': 0.3, 'w': 0.9, 'k': 5, 'p': 2}
2021-01-29 04:33:16,309 - pyswarms.single.local_best - INFO - Optimization finished | best cost: 4034.1768309431636, best pos: [1.42416319e+00 1.19207890e+00 1.06714745e+02 2.74667390e-01
 2.26723701e-08 6.10091935e-07 1.40838651e-06]
2021-01-29 04:33:16,358 - pyswarms.single.local_best - INFO - Optimize for 500 iters with {'c1': 0.1, 'c2': 0.3, 'w': 0.9, 'k': 5, 'p': 2}
2021-01-29 04:33:44,837 - pyswarms.single.local_best - INFO - Optimization finished | best cost: 4089.4464203268767, best pos: [1.50381607e+00 1.16686102e+00 1.09215033e+02 2.78540609e-01
 9.11705895e-07 3.04165978e-07 6.91682035e-07]
2021-01-29 04:33:44,885 - pyswarms.single.local_best - INFO - Optimize for 500 iters with {'c1': 0.1, 'c2': 0.3, 'w': 0.9, 'k': 5, 'p': 2}
2021-01-29 04:34:13,282 - pyswarms.single.local_best - INFO - Optimization finished | best cost: 3972.6610126143573, best pos: [1.25157669e+00 8.34629859e-01 9.35907053e+01 5.09695310e-01
 1.54986443e-07 1.12856743e-06 8.31428594e-07]
2021-01-29 04:34:13,329 - pyswarms.single.local_best - INFO - Optimize for 500 iters with {'c1': 0.1, 'c2': 0.3, 'w': 0.9, 'k': 5, 'p': 2}
2021-01-29 04:34:41,410 - pyswarms.single.local_best - INFO - Optimization finished | best cost: 4015.997628896276, best pos: [1.21064383e+00 9.68879310e-01 1.05354806e+02 4.03027241e-01
 5.25654429e-07 9.05737304e-07 9.81010273e-07]
2021-01-29 04:34:41,455 - pyswarms.single.local_best - INFO - Optimize for 500 iters with {'c1': 0.1, 'c2': 0.3, 'w': 0.9, 'k': 5, 'p': 2}
2021-01-29 04:35:10,252 - pyswarms.single.local_best - INFO - Optimization finished | best cost: 3996.3962740379543, best pos: [1.50405217e+00 9.90283113e-01 9.52850621e+01 3.92088767e-01
 1.00912980e-06 4.47830981e-07 4.54728159e-07]
2021-01-29 04:35:10,297 - pyswarms.single.local_best - INFO - Optimize for 500 iters with {'c1': 0.1, 'c2': 0.3, 'w': 0.9, 'k': 5, 'p': 2}
2021-01-29 04:35:38,269 - pyswarms.single.local_best - INFO - Optimization finished | best cost: 4021.12207975802, best pos: [1.61569332e+00 1.37030267e+00 1.12210696e+02 2.02687232e-01
 3.24425814e-07 1.43164222e-06 9.33938943e-07]
2021-01-29 04:35:38,317 - pyswarms.single.local_best - INFO - Optimize for 500 iters with {'c1': 0.1, 'c2': 0.3, 'w': 0.9, 'k': 5, 'p': 2}
2021-01-29 04:36:07,647 - pyswarms.single.local_best - INFO - Optimization finished | best cost: 4047.2716357772406, best pos: [1.48409364e+00 1.23090254e+00 1.07505103e+02 2.54004946e-01
 3.87093455e-07 6.41866830e-07 1.24550176e-06]
2021-01-29 04:36:07,696 - pyswarms.single.local_best - INFO - Optimize for 500 iters with {'c1': 0.1, 'c2': 0.3, 'w': 0.9, 'k': 5, 'p': 2}
2021-01-29 04:36:34,906 - pyswarms.single.local_best - INFO - Optimization finished | best cost: 4063.879452458127, best pos: [1.76902974e+00 1.30942111e+00 9.74253615e+01 2.32514382e-01
 2.52119482e-07 9.74911532e-07 7.09870879e-07]
2021-01-29 04:36:34,949 - pyswarms.single.local_best - INFO - Optimize for 500 iters with {'c1': 0.1, 'c2': 0.3, 'w': 0.9, 'k': 5, 'p': 2}
2021-01-29 04:37:03,400 - pyswarms.single.local_best - INFO - Optimization finished | best cost: 4080.132525486082, best pos: [1.65512738e+00 1.25747027e+00 9.73539029e+01 2.52295849e-01
 6.82733755e-07 6.37001440e-07 8.49782381e-07]
2021-01-29 04:37:03,451 - pyswarms.single.local_best - INFO - Optimize for 500 iters with {'c1': 0.1, 'c2': 0.3, 'w': 0.9, 'k': 5, 'p': 2}
2021-01-29 04:37:32,161 - pyswarms.single.local_best - INFO - Optimization finished | best cost: 4067.747593814678, best pos: [1.15584052e+00 1.02077349e+00 1.13079411e+02 3.70600732e-01
 1.31071983e-06 7.11894792e-07 1.41631481e-06]
2021-01-29 04:37:32,209 - pyswarms.single.local_best - INFO - Optimize for 500 iters with {'c1': 0.1, 'c2': 0.3, 'w': 0.9, 'k': 5, 'p': 2}
2021-01-29 04:38:00,778 - pyswarms.single.local_best - INFO - Optimization finished | best cost: 4031.2069700084794, best pos: [1.23025699e+00 8.07548058e-01 9.56899720e+01 5.37662791e-01
 1.73707389e-08 8.13096434e-07 7.16717542e-07]
2021-01-29 04:38:00,817 - pyswarms.single.local_best - INFO - Optimize for 500 iters with {'c1': 0.1, 'c2': 0.3, 'w': 0.9, 'k': 5, 'p': 2}
2021-01-29 04:38:30,385 - pyswarms.single.local_best - INFO - Optimization finished | best cost: 4092.9973036045258, best pos: [1.23566915e+00 1.06718597e+00 1.27436757e+02 3.08754477e-01
 1.21448249e-06 1.08279252e-06 1.45204246e-06]
2021-01-29 04:38:30,426 - pyswarms.single.local_best - INFO - Optimize for 500 iters with {'c1': 0.1, 'c2': 0.3, 'w': 0.9, 'k': 5, 'p': 2}
2021-01-29 04:38:58,704 - pyswarms.single.local_best - INFO - Optimization finished | best cost: 4110.339111801916, best pos: [1.25623981e+00 9.93599508e-01 1.09811959e+02 3.81251898e-01
 9.78166681e-07 5.29804414e-07 6.91835975e-07]
2021-01-29 04:38:58,750 - pyswarms.single.local_best - INFO - Optimize for 500 iters with {'c1': 0.1, 'c2': 0.3, 'w': 0.9, 'k': 5, 'p': 2}
2021-01-29 04:39:28,159 - pyswarms.single.local_best - INFO - Optimization finished | best cost: 4207.739566035345, best pos: [1.10294841e+00 8.42924442e-01 1.07003427e+02 4.94810315e-01
 1.61528820e-07 4.84297777e-07 1.06949982e-06]
2021-01-29 04:39:28,207 - pyswarms.single.local_best - INFO - Optimize for 500 iters with {'c1': 0.1, 'c2': 0.3, 'w': 0.9, 'k': 5, 'p': 2}
2021-01-29 04:39:57,600 - pyswarms.single.local_best - INFO - Optimization finished | best cost: 4075.2788986047317, best pos: [1.30102007e+00 8.87389777e-01 9.71827700e+01 4.66778040e-01
 2.07760405e-07 5.37405318e-07 7.56038492e-07]
2021-01-29 04:39:57,640 - pyswarms.single.local_best - INFO - Optimize for 500 iters with {'c1': 0.1, 'c2': 0.3, 'w': 0.9, 'k': 5, 'p': 2}
2021-01-29 04:40:25,566 - pyswarms.single.local_best - INFO - Optimization finished | best cost: 4054.1537898739966, best pos: [1.42950480e+00 1.03343907e+00 1.00478198e+02 3.66331199e-01
 7.53849780e-07 5.39321027e-07 5.04523443e-07]
2021-01-29 04:40:25,608 - pyswarms.single.local_best - INFO - Optimize for 500 iters with {'c1': 0.1, 'c2': 0.3, 'w': 0.9, 'k': 5, 'p': 2}
2021-01-29 04:40:53,923 - pyswarms.single.local_best - INFO - Optimization finished | best cost: 3955.5504249114356, best pos: [1.21681253e+00 9.99873609e-01 1.09820677e+02 3.75973140e-01
 1.05048460e-06 1.37335868e-06 7.78087065e-07]
2021-01-29 04:40:53,971 - pyswarms.single.local_best - INFO - Optimize for 500 iters with {'c1': 0.1, 'c2': 0.3, 'w': 0.9, 'k': 5, 'p': 2}
2021-01-29 04:41:23,322 - pyswarms.single.local_best - INFO - Optimization finished | best cost: 3989.779719746015, best pos: [9.81546376e-01 6.77779855e-01 9.70625771e+01 6.89351463e-01
 2.86123948e-07 7.34015611e-07 9.73811913e-07]
2021-01-29 04:41:23,365 - pyswarms.single.local_best - INFO - Optimize for 500 iters with {'c1': 0.1, 'c2': 0.3, 'w': 0.9, 'k': 5, 'p': 2}
2021-01-29 04:41:51,031 - pyswarms.single.local_best - INFO - Optimization finished | best cost: 4109.172162655197, best pos: [1.55688481e+00 1.30942433e+00 1.09404498e+02 2.21690846e-01
 3.76782937e-07 1.43031724e-06 1.05964275e-06]
2021-01-29 04:41:51,075 - pyswarms.single.local_best - INFO - Optimize for 500 iters with {'c1': 0.1, 'c2': 0.3, 'w': 0.9, 'k': 5, 'p': 2}
2021-01-29 04:42:19,435 - pyswarms.single.local_best - INFO - Optimization finished | best cost: 4020.3768331923393, best pos: [1.69434562e+00 1.15684141e+00 9.19024455e+01 2.99518969e-01
 9.26197458e-07 1.28696641e-06 5.07589411e-07]
2021-01-29 04:42:19,481 - pyswarms.single.local_best - INFO - Optimize for 500 iters with {'c1': 0.1, 'c2': 0.3, 'w': 0.9, 'k': 5, 'p': 2}
2021-01-29 04:42:48,603 - pyswarms.single.local_best - INFO - Optimization finished | best cost: 4097.873528779024, best pos: [1.67529254e+00 1.24652597e+00 9.65530122e+01 2.54316903e-01
 9.98580681e-07 9.84600914e-07 6.95346971e-07]
2021-01-29 04:42:48,650 - pyswarms.single.local_best - INFO - Optimize for 500 iters with {'c1': 0.1, 'c2': 0.3, 'w': 0.9, 'k': 5, 'p': 2}
2021-01-29 04:43:16,628 - pyswarms.single.local_best - INFO - Optimization finished | best cost: 4058.0699388200455, best pos: [1.22077497e+00 9.71321355e-01 1.00177614e+02 4.05861636e-01
 5.51477725e-07 5.69524564e-07 1.27649521e-06]
2021-01-29 04:43:16,673 - pyswarms.single.local_best - INFO - Optimize for 500 iters with {'c1': 0.1, 'c2': 0.3, 'w': 0.9, 'k': 5, 'p': 2}
2021-01-29 04:43:45,148 - pyswarms.single.local_best - INFO - Optimization finished | best cost: 4169.567625305357, best pos: [8.81177754e-01 6.89152403e-01 1.08160711e+02 6.70364463e-01
 1.64174488e-07 1.47895303e-06 7.11406373e-07]
2021-01-29 04:43:45,195 - pyswarms.single.local_best - INFO - Optimize for 500 iters with {'c1': 0.1, 'c2': 0.3, 'w': 0.9, 'k': 5, 'p': 2}
2021-01-29 04:44:14,110 - pyswarms.single.local_best - INFO - Optimization finished | best cost: 4195.7079849372, best pos: [1.48133362e+00 1.20474968e+00 1.10192604e+02 2.63648736e-01
 8.49037706e-07 1.51637805e-06 6.80523930e-07]
2021-01-29 04:44:14,158 - pyswarms.single.local_best - INFO - Optimize for 500 iters with {'c1': 0.1, 'c2': 0.3, 'w': 0.9, 'k': 5, 'p': 2}
2021-01-29 04:44:41,004 - pyswarms.single.local_best - INFO - Optimization finished | best cost: 3992.6455867449477, best pos: [1.76100018e+00 1.44378020e+00 1.07312387e+02 1.71970371e-01
 5.32601889e-07 1.52444587e-06 9.31795736e-07]
2021-01-29 04:44:41,050 - pyswarms.single.local_best - INFO - Optimize for 500 iters with {'c1': 0.1, 'c2': 0.3, 'w': 0.9, 'k': 5, 'p': 2}
2021-01-29 04:45:10,386 - pyswarms.single.local_best - INFO - Optimization finished | best cost: 4074.3389356223606, best pos: [1.89800217e+00 1.27827873e+00 9.64951245e+01 2.43463660e-01
 5.74577724e-07 5.22871571e-07 4.51870027e-07]
2021-01-29 04:45:10,433 - pyswarms.single.local_best - INFO - Optimize for 500 iters with {'c1': 0.1, 'c2': 0.3, 'w': 0.9, 'k': 5, 'p': 2}
2021-01-29 04:45:38,239 - pyswarms.single.local_best - INFO - Optimization finished | best cost: 4004.6949788742813, best pos: [1.70797289e+00 9.91941671e-01 9.61138405e+01 3.91146360e-01
 6.30090117e-07 7.03791950e-07 3.04714899e-08]
2021-01-29 04:45:38,286 - pyswarms.single.local_best - INFO - Optimize for 500 iters with {'c1': 0.1, 'c2': 0.3, 'w': 0.9, 'k': 5, 'p': 2}
2021-01-29 04:46:07,766 - pyswarms.single.local_best - INFO - Optimization finished | best cost: 3995.2538964226533, best pos: [1.07091222e+00 8.77353027e-01 1.07454243e+02 4.73277424e-01
 8.31192570e-07 6.39383685e-07 1.20022456e-06]
2021-01-29 04:46:07,814 - pyswarms.single.local_best - INFO - Optimize for 500 iters with {'c1': 0.1, 'c2': 0.3, 'w': 0.9, 'k': 5, 'p': 2}
2021-01-29 04:46:37,365 - pyswarms.single.local_best - INFO - Optimization finished | best cost: 4142.926050790098, best pos: [1.72510547e+00 1.07191818e+00 9.37269075e+01 3.38875691e-01
 6.89304902e-07 1.34257129e-07 5.64248889e-07]
2021-01-29 04:46:37,411 - pyswarms.single.local_best - INFO - Optimize for 500 iters with {'c1': 0.1, 'c2': 0.3, 'w': 0.9, 'k': 5, 'p': 2}
2021-01-29 04:47:06,324 - pyswarms.single.local_best - INFO - Optimization finished | best cost: 4067.3999336135967, best pos: [1.33338136e+00 1.08289118e+00 1.07889540e+02 3.32044847e-01
 7.26165658e-07 4.86827073e-07 9.73100707e-07]
2021-01-29 04:47:06,378 - pyswarms.single.local_best - INFO - Optimize for 500 iters with {'c1': 0.1, 'c2': 0.3, 'w': 0.9, 'k': 5, 'p': 2}
2021-01-29 04:47:34,998 - pyswarms.single.local_best - INFO - Optimization finished | best cost: 3985.2729809385105, best pos: [1.49834483e+00 1.33321705e+00 1.16840427e+02 2.12259226e-01
 7.94727175e-07 9.08794706e-07 1.41107251e-06]
2021-01-29 04:47:35,044 - pyswarms.single.local_best - INFO - Optimize for 500 iters with {'c1': 0.1, 'c2': 0.3, 'w': 0.9, 'k': 5, 'p': 2}
2021-01-29 04:48:03,498 - pyswarms.single.local_best - INFO - Optimization finished | best cost: 4169.924594105261, best pos: [1.47895046e+00 1.21734640e+00 1.09649801e+02 2.62451248e-01
 5.98315057e-07 1.51499141e-06 7.48084308e-07]
2021-01-29 04:48:03,547 - pyswarms.single.local_best - INFO - Optimize for 500 iters with {'c1': 0.1, 'c2': 0.3, 'w': 0.9, 'k': 5, 'p': 2}
2021-01-29 04:48:32,976 - pyswarms.single.local_best - INFO - Optimization finished | best cost: 4081.968631283993, best pos: [1.44214974e+00 9.64483344e-01 9.71710970e+01 4.07651630e-01
 3.61918131e-07 1.01959386e-06 4.02536978e-07]
2021-01-29 04:48:33,032 - pyswarms.single.local_best - INFO - Optimize for 500 iters with {'c1': 0.1, 'c2': 0.3, 'w': 0.9, 'k': 5, 'p': 2}
2021-01-29 04:49:00,896 - pyswarms.single.local_best - INFO - Optimization finished | best cost: 4200.941649343189, best pos: [1.80539291e+00 1.37129144e+00 1.00127851e+02 2.04008443e-01
 2.27437081e-07 4.06808973e-07 8.76542217e-07]
2021-01-29 04:49:00,939 - pyswarms.single.local_best - INFO - Optimize for 500 iters with {'c1': 0.1, 'c2': 0.3, 'w': 0.9, 'k': 5, 'p': 2}
2021-01-29 04:49:27,916 - pyswarms.single.local_best - INFO - Optimization finished | best cost: 4151.044638841573, best pos: [1.72957358e+00 1.34237168e+00 1.07201773e+02 2.07029943e-01
 1.20310067e-06 1.07433156e-06 4.87505186e-07]
2021-01-29 04:49:27,962 - pyswarms.single.local_best - INFO - Optimize for 500 iters with {'c1': 0.1, 'c2': 0.3, 'w': 0.9, 'k': 5, 'p': 2}
2021-01-29 04:49:55,187 - pyswarms.single.local_best - INFO - Optimization finished | best cost: 3988.345165532763, best pos: [1.01600376e+00 7.35674036e-01 9.53050334e+01 6.24690738e-01
 5.36288691e-07 9.48077313e-07 1.04108844e-06]
2021-01-29 04:49:55,228 - pyswarms.single.local_best - INFO - Optimize for 500 iters with {'c1': 0.1, 'c2': 0.3, 'w': 0.9, 'k': 5, 'p': 2}
2021-01-29 04:50:22,921 - pyswarms.single.local_best - INFO - Optimization finished | best cost: 4087.0973824117295, best pos: [1.57440243e+00 1.24228213e+00 1.05540360e+02 2.54093161e-01
 6.19935805e-07 2.50898124e-07 8.53119028e-07]
2021-01-29 04:50:22,966 - pyswarms.single.local_best - INFO - Optimize for 500 iters with {'c1': 0.1, 'c2': 0.3, 'w': 0.9, 'k': 5, 'p': 2}
2021-01-29 04:50:51,924 - pyswarms.single.local_best - INFO - Optimization finished | best cost: 4056.4400405154247, best pos: [1.49696204e+00 1.03037342e+00 9.64797703e+01 3.68447383e-01
 8.77001461e-07 6.52504877e-07 4.56790098e-07]
2021-01-29 04:50:51,971 - pyswarms.single.local_best - INFO - Optimize for 500 iters with {'c1': 0.1, 'c2': 0.3, 'w': 0.9, 'k': 5, 'p': 2}
2021-01-29 04:51:20,760 - pyswarms.single.local_best - INFO - Optimization finished | best cost: 4138.59966047452, best pos: [1.33723527e+00 9.24487263e-01 9.82848811e+01 4.31627194e-01
 8.07478043e-07 1.38527990e-07 7.89588329e-07]
2021-01-29 04:51:20,808 - pyswarms.single.local_best - INFO - Optimize for 500 iters with {'c1': 0.1, 'c2': 0.3, 'w': 0.9, 'k': 5, 'p': 2}
2021-01-29 04:51:48,443 - pyswarms.single.local_best - INFO - Optimization finished | best cost: 4171.954398816075, best pos: [1.51653704e+00 9.62056650e-01 9.60521213e+01 4.09097552e-01
 6.87425965e-07 6.08335672e-07 3.32824198e-07]
2021-01-29 04:51:48,487 - pyswarms.single.local_best - INFO - Optimize for 500 iters with {'c1': 0.1, 'c2': 0.3, 'w': 0.9, 'k': 5, 'p': 2}
2021-01-29 04:52:15,405 - pyswarms.single.local_best - INFO - Optimization finished | best cost: 3986.3560636377433, best pos: [1.70783197e+00 1.26267974e+00 9.52881715e+01 2.54159539e-01
 9.49108224e-07 9.48484655e-07 6.26684839e-07]
2021-01-29 04:52:15,462 - pyswarms.single.local_best - INFO - Optimize for 500 iters with {'c1': 0.1, 'c2': 0.3, 'w': 0.9, 'k': 5, 'p': 2}
2021-01-29 04:52:44,712 - pyswarms.single.local_best - INFO - Optimization finished | best cost: 4008.000236050516, best pos: [1.90957604e+00 1.19089343e+00 9.68990861e+01 2.76098672e-01
 4.19491309e-07 9.18643535e-07 2.03330577e-07]
2021-01-29 04:52:44,760 - pyswarms.single.local_best - INFO - Optimize for 500 iters with {'c1': 0.1, 'c2': 0.3, 'w': 0.9, 'k': 5, 'p': 2}
2021-01-29 04:53:13,989 - pyswarms.single.local_best - INFO - Optimization finished | best cost: 4122.27832110935, best pos: [1.06465663e+00 8.70116177e-01 1.08985901e+02 4.80471663e-01
 4.93434611e-07 8.88053158e-07 1.04491511e-06]
2021-01-29 04:53:14,037 - pyswarms.single.local_best - INFO - Optimize for 500 iters with {'c1': 0.1, 'c2': 0.3, 'w': 0.9, 'k': 5, 'p': 2}
2021-01-29 04:53:43,477 - pyswarms.single.local_best - INFO - Optimization finished | best cost: 3930.1816333429433, best pos: [1.57155625e+00 1.07897487e+00 9.55699436e+01 3.39359924e-01
 1.05592406e-06 8.58806438e-07 3.94020086e-07]
2021-01-29 04:53:43,525 - pyswarms.single.local_best - INFO - Optimize for 500 iters with {'c1': 0.1, 'c2': 0.3, 'w': 0.9, 'k': 5, 'p': 2}
2021-01-29 04:54:12,585 - pyswarms.single.local_best - INFO - Optimization finished | best cost: 4086.9214054770746, best pos: [1.67601181e+00 1.23213956e+00 9.73960253e+01 2.56410605e-01
 1.44057749e-07 5.71583970e-07 9.74299118e-07]
2021-01-29 04:54:12,628 - pyswarms.single.local_best - INFO - Optimize for 500 iters with {'c1': 0.1, 'c2': 0.3, 'w': 0.9, 'k': 5, 'p': 2}
2021-01-29 04:54:40,395 - pyswarms.single.local_best - INFO - Optimization finished | best cost: 4223.194594582161, best pos: [1.07880124e+00 8.50158466e-01 1.07492011e+02 4.89060946e-01
 5.31260595e-07 8.19369732e-07 1.01225833e-06]
2021-01-29 04:54:40,437 - pyswarms.single.local_best - INFO - Optimize for 500 iters with {'c1': 0.1, 'c2': 0.3, 'w': 0.9, 'k': 5, 'p': 2}
2021-01-29 04:55:09,383 - pyswarms.single.local_best - INFO - Optimization finished | best cost: 4079.6268354661934, best pos: [8.95672317e-01 1.85203601e+00 1.41438827e+02 5.23325952e-01
 1.20684650e-06 1.29536628e-06 1.29575255e-06]
2021-01-29 04:55:09,426 - pyswarms.single.local_best - INFO - Optimize for 500 iters with {'c1': 0.1, 'c2': 0.3, 'w': 0.9, 'k': 5, 'p': 2}
2021-01-29 04:55:36,526 - pyswarms.single.local_best - INFO - Optimization finished | best cost: 4104.037232465725, best pos: [1.77094461e+00 1.14725173e+00 9.99963299e+01 2.92705355e-01
 9.27273717e-07 3.45582016e-07 2.46221131e-07]
2021-01-29 04:55:36,574 - pyswarms.single.local_best - INFO - Optimize for 500 iters with {'c1': 0.1, 'c2': 0.3, 'w': 0.9, 'k': 5, 'p': 2}
2021-01-29 04:56:05,673 - pyswarms.single.local_best - INFO - Optimization finished | best cost: 4046.0710272738543, best pos: [1.72911204e+00 1.25462318e+00 9.90981554e+01 2.50533255e-01
 2.65794989e-07 1.29715876e-06 5.35683113e-07]
2021-01-29 04:56:05,714 - pyswarms.single.local_best - INFO - Optimize for 500 iters with {'c1': 0.1, 'c2': 0.3, 'w': 0.9, 'k': 5, 'p': 2}
2021-01-29 04:56:34,811 - pyswarms.single.local_best - INFO - Optimization finished | best cost: 4075.891090247166, best pos: [1.10558169e+00 9.12698768e-01 1.07878895e+02 4.41524418e-01
 1.12780461e-06 1.03391434e-06 1.01094260e-06]
2021-01-29 04:56:34,858 - pyswarms.single.local_best - INFO - Optimize for 500 iters with {'c1': 0.1, 'c2': 0.3, 'w': 0.9, 'k': 5, 'p': 2}
2021-01-29 04:57:01,960 - pyswarms.single.local_best - INFO - Optimization finished | best cost: 4096.278917836823, best pos: [1.32402734e+00 1.98099449e+00 1.41021794e+02 2.50681659e-01
 1.42978943e-06 1.02388396e-06 1.50621561e-06]
2021-01-29 04:57:02,007 - pyswarms.single.local_best - INFO - Optimize for 500 iters with {'c1': 0.1, 'c2': 0.3, 'w': 0.9, 'k': 5, 'p': 2}
2021-01-29 04:57:30,783 - pyswarms.single.local_best - INFO - Optimization finished | best cost: 4089.312853757464, best pos: [1.74957762e+00 1.08359622e+00 9.56186272e+01 3.38667234e-01
 6.08813433e-07 7.13703244e-07 1.91860169e-07]
2021-01-29 04:57:30,825 - pyswarms.single.local_best - INFO - Optimize for 500 iters with {'c1': 0.1, 'c2': 0.3, 'w': 0.9, 'k': 5, 'p': 2}
2021-01-29 04:57:59,382 - pyswarms.single.local_best - INFO - Optimization finished | best cost: 3988.031205846483, best pos: [1.44645332e+00 8.71815679e-01 9.77305792e+01 4.71865294e-01
 2.03625592e-07 1.06275980e-06 8.74518083e-08]
2021-01-29 04:57:59,430 - pyswarms.single.local_best - INFO - Optimize for 500 iters with {'c1': 0.1, 'c2': 0.3, 'w': 0.9, 'k': 5, 'p': 2}
2021-01-29 04:58:27,451 - pyswarms.single.local_best - INFO - Optimization finished | best cost: 4128.736627600199, best pos: [1.76099726e+00 1.46676635e+00 1.06905230e+02 1.71063144e-01
 7.53588790e-07 9.98080727e-07 9.28732158e-07]
2021-01-29 04:58:27,499 - pyswarms.single.local_best - INFO - Optimize for 500 iters with {'c1': 0.1, 'c2': 0.3, 'w': 0.9, 'k': 5, 'p': 2}
2021-01-29 04:58:55,517 - pyswarms.single.local_best - INFO - Optimization finished | best cost: 4087.808014000628, best pos: [1.14989375e+00 9.17825555e-01 1.01582054e+02 4.40070584e-01
 9.06025164e-07 1.18245191e-06 1.02506376e-06]
2021-01-29 04:58:55,565 - pyswarms.single.local_best - INFO - Optimize for 500 iters with {'c1': 0.1, 'c2': 0.3, 'w': 0.9, 'k': 5, 'p': 2}
2021-01-29 04:59:23,890 - pyswarms.single.local_best - INFO - Optimization finished | best cost: 4054.010724974384, best pos: [1.50834144e+00 1.04010691e+00 9.75900219e+01 3.60999103e-01
 1.01378521e-06 3.26817789e-07 4.85511700e-07]
2021-01-29 04:59:23,934 - pyswarms.single.local_best - INFO - Optimize for 500 iters with {'c1': 0.1, 'c2': 0.3, 'w': 0.9, 'k': 5, 'p': 2}
2021-01-29 04:59:52,689 - pyswarms.single.local_best - INFO - Optimization finished | best cost: 3956.1335874388633, best pos: [1.03532211e+00 8.31864005e-01 1.07745489e+02 5.09183806e-01
 8.92000341e-07 5.13202257e-07 1.15373542e-06]
2021-01-29 04:59:52,735 - pyswarms.single.local_best - INFO - Optimize for 500 iters with {'c1': 0.1, 'c2': 0.3, 'w': 0.9, 'k': 5, 'p': 2}
2021-01-29 05:00:26,318 - pyswarms.single.local_best - INFO - Optimization finished | best cost: 4142.449244619522, best pos: [1.82178932e+00 1.39066415e+00 9.56931119e+01 2.02046880e-01
 1.15495632e-06 7.19138632e-09 8.94264504e-07]
2021-01-29 05:00:26,374 - pyswarms.single.local_best - INFO - Optimize for 500 iters with {'c1': 0.1, 'c2': 0.3, 'w': 0.9, 'k': 5, 'p': 2}
2021-01-29 05:01:03,831 - pyswarms.single.local_best - INFO - Optimization finished | best cost: 4049.6922749131923, best pos: [1.36355113e+00 9.24592973e-01 9.94526320e+01 4.30267891e-01
 5.81887222e-07 7.82705563e-07 4.31399839e-07]
2021-01-29 05:01:03,869 - pyswarms.single.local_best - INFO - Optimize for 500 iters with {'c1': 0.1, 'c2': 0.3, 'w': 0.9, 'k': 5, 'p': 2}
2021-01-29 05:01:41,458 - pyswarms.single.local_best - INFO - Optimization finished | best cost: 4057.985890361636, best pos: [1.28736385e+00 1.04038696e+00 1.07267102e+02 3.54224143e-01
 6.06238260e-07 9.18060627e-07 9.07827385e-07]
2021-01-29 05:01:41,505 - pyswarms.single.local_best - INFO - Optimize for 500 iters with {'c1': 0.1, 'c2': 0.3, 'w': 0.9, 'k': 5, 'p': 2}
2021-01-29 05:02:19,447 - pyswarms.single.local_best - INFO - Optimization finished | best cost: 4085.5970623022263, best pos: [1.32254749e+00 1.06214441e+00 1.00479081e+02 3.55907031e-01
 1.08156920e-06 5.13021977e-07 8.91315016e-07]
2021-01-29 05:02:19,488 - pyswarms.single.local_best - INFO - Optimize for 500 iters with {'c1': 0.1, 'c2': 0.3, 'w': 0.9, 'k': 5, 'p': 2}
2021-01-29 05:02:52,024 - pyswarms.single.local_best - INFO - Optimization finished | best cost: 4049.803521567087, best pos: [1.62709148e+00 1.16867838e+00 9.65768633e+01 2.91607575e-01
 7.66092184e-07 8.98505252e-07 5.70115462e-07]
2021-01-29 05:02:52,068 - pyswarms.single.local_best - INFO - Optimize for 500 iters with {'c1': 0.1, 'c2': 0.3, 'w': 0.9, 'k': 5, 'p': 2}
2021-01-29 05:03:20,250 - pyswarms.single.local_best - INFO - Optimization finished | best cost: 4096.4147138834805, best pos: [1.24923816e+00 9.98805164e-01 1.08285174e+02 3.76214714e-01
 1.41182986e-06 9.27856740e-07 6.40473877e-07]
2021-01-29 05:03:20,300 - pyswarms.single.local_best - INFO - Optimize for 500 iters with {'c1': 0.1, 'c2': 0.3, 'w': 0.9, 'k': 5, 'p': 2}
2021-01-29 05:03:48,920 - pyswarms.single.local_best - INFO - Optimization finished | best cost: 4059.839414001107, best pos: [1.28408877e+00 8.81697373e-01 9.71778292e+01 4.68012135e-01
 1.10904112e-06 1.14598927e-06 3.04564994e-07]
2021-01-29 05:03:48,970 - pyswarms.single.local_best - INFO - Optimize for 500 iters with {'c1': 0.1, 'c2': 0.3, 'w': 0.9, 'k': 5, 'p': 2}
2021-01-29 05:04:17,166 - pyswarms.single.local_best - INFO - Optimization finished | best cost: 3972.0372325849366, best pos: [1.49005010e+00 1.24040673e+00 1.06009635e+02 2.58408134e-01
 9.05500283e-07 9.40640598e-07 8.79493937e-07]
2021-01-29 05:04:17,211 - pyswarms.single.local_best - INFO - Optimize for 500 iters with {'c1': 0.1, 'c2': 0.3, 'w': 0.9, 'k': 5, 'p': 2}
2021-01-29 05:04:44,415 - pyswarms.single.local_best - INFO - Optimization finished | best cost: 3970.6028995450793, best pos: [1.41837875e+00 1.11890931e+00 1.08866085e+02 3.10268959e-01
 4.37319342e-07 1.10247946e-06 6.01253537e-07]
2021-01-29 05:04:44,456 - pyswarms.single.local_best - INFO - Optimize for 500 iters with {'c1': 0.1, 'c2': 0.3, 'w': 0.9, 'k': 5, 'p': 2}
2021-01-29 05:05:13,857 - pyswarms.single.local_best - INFO - Optimization finished | best cost: 4083.8292540169846, best pos: [1.61425335e+00 1.07671437e+00 9.73100683e+01 3.36473178e-01
 1.07174330e-06 1.33211538e-06 7.54732691e-08]
2021-01-29 05:05:13,903 - pyswarms.single.local_best - INFO - Optimize for 500 iters with {'c1': 0.1, 'c2': 0.3, 'w': 0.9, 'k': 5, 'p': 2}
2021-01-29 05:05:42,813 - pyswarms.single.local_best - INFO - Optimization finished | best cost: 4189.130883854491, best pos: [1.37005521e+00 9.96347832e-01 9.67222630e+01 3.91959742e-01
 3.03756617e-08 7.82886340e-07 8.91443200e-07]
2021-01-29 05:05:42,867 - pyswarms.single.local_best - INFO - Optimize for 500 iters with {'c1': 0.1, 'c2': 0.3, 'w': 0.9, 'k': 5, 'p': 2}
2021-01-29 05:06:11,156 - pyswarms.single.local_best - INFO - Optimization finished | best cost: 4069.662645945312, best pos: [1.72387545e+00 1.22024498e+00 9.82260460e+01 2.64423164e-01
 9.62938526e-07 9.09710028e-07 4.11680756e-07]
2021-01-29 05:06:11,206 - pyswarms.single.local_best - INFO - Optimize for 500 iters with {'c1': 0.1, 'c2': 0.3, 'w': 0.9, 'k': 5, 'p': 2}
2021-01-29 05:06:40,253 - pyswarms.single.local_best - INFO - Optimization finished | best cost: 4046.956998802089, best pos: [1.19639159e+00 9.68181521e-01 1.05831020e+02 4.00579831e-01
 8.23518384e-08 5.82025809e-07 1.39915990e-06]
2021-01-29 05:06:40,295 - pyswarms.single.local_best - INFO - Optimize for 500 iters with {'c1': 0.1, 'c2': 0.3, 'w': 0.9, 'k': 5, 'p': 2}
2021-01-29 05:07:09,147 - pyswarms.single.local_best - INFO - Optimization finished | best cost: 4074.7339706209295, best pos: [1.60357166e+00 1.07890854e+00 9.86719405e+01 3.35042905e-01
 1.36307867e-06 1.97058933e-07 3.26954182e-07]
2021-01-29 05:07:09,195 - pyswarms.single.local_best - INFO - Optimize for 500 iters with {'c1': 0.1, 'c2': 0.3, 'w': 0.9, 'k': 5, 'p': 2}
2021-01-29 05:07:37,065 - pyswarms.single.local_best - INFO - Optimization finished | best cost: 4129.387384938402, best pos: [1.63928405e+00 1.28102526e+00 1.05917744e+02 2.33019523e-01
 6.11830029e-07 3.79227784e-07 8.27142363e-07]
2021-01-29 05:07:37,116 - pyswarms.single.local_best - INFO - Optimize for 500 iters with {'c1': 0.1, 'c2': 0.3, 'w': 0.9, 'k': 5, 'p': 2}
2021-01-29 05:08:05,673 - pyswarms.single.local_best - INFO - Optimization finished | best cost: 4060.0725286550482, best pos: [9.52356566e-01 7.22575885e-01 1.09798117e+02 6.21455564e-01
 7.36169288e-07 6.35466450e-07 6.27950280e-07]
2021-01-29 05:08:05,721 - pyswarms.single.local_best - INFO - Optimize for 500 iters with {'c1': 0.1, 'c2': 0.3, 'w': 0.9, 'k': 5, 'p': 2}
2021-01-29 05:08:35,140 - pyswarms.single.local_best - INFO - Optimization finished | best cost: 3999.525943349823, best pos: [1.63816193e+00 1.11010189e+00 9.72066703e+01 3.19306325e-01
 8.22103233e-07 7.91695327e-07 3.49764431e-07]
2021-01-29 05:08:35,189 - pyswarms.single.local_best - INFO - Optimize for 500 iters with {'c1': 0.1, 'c2': 0.3, 'w': 0.9, 'k': 5, 'p': 2}
2021-01-29 05:09:03,225 - pyswarms.single.local_best - INFO - Optimization finished | best cost: 4154.029094661126, best pos: [1.73227851e+00 1.33250117e+00 9.94642418e+01 2.17225217e-01
 1.30984714e-06 1.94659011e-07 8.15125695e-07]
2021-01-29 05:09:03,268 - pyswarms.single.local_best - INFO - Optimize for 500 iters with {'c1': 0.1, 'c2': 0.3, 'w': 0.9, 'k': 5, 'p': 2}
2021-01-29 05:09:31,889 - pyswarms.single.local_best - INFO - Optimization finished | best cost: 4029.9533334092794, best pos: [1.45496590e+00 1.04977614e+00 9.52308223e+01 3.52513054e-01
 3.25852979e-07 8.66971044e-07 9.47926870e-07]
2021-01-29 05:09:31,937 - pyswarms.single.local_best - INFO - Optimize for 500 iters with {'c1': 0.1, 'c2': 0.3, 'w': 0.9, 'k': 5, 'p': 2}
2021-01-29 05:10:00,283 - pyswarms.single.local_best - INFO - Optimization finished | best cost: 4153.329737414846, best pos: [1.57996479e+00 1.11746781e+00 9.87241778e+01 3.16017103e-01
 1.21990701e-06 3.21010442e-07 4.75357782e-07]
2021-01-29 05:10:00,333 - pyswarms.single.local_best - INFO - Optimize for 500 iters with {'c1': 0.1, 'c2': 0.3, 'w': 0.9, 'k': 5, 'p': 2}
2021-01-29 05:10:29,051 - pyswarms.single.local_best - INFO - Optimization finished | best cost: 4149.304589077784, best pos: [1.41158426e+00 8.60058656e-01 9.64495658e+01 4.85456866e-01
 7.35347192e-07 9.94204869e-07 3.54787342e-08]
2021-01-29 05:10:29,096 - pyswarms.single.local_best - INFO - Optimize for 500 iters with {'c1': 0.1, 'c2': 0.3, 'w': 0.9, 'k': 5, 'p': 2}
2021-01-29 05:10:57,388 - pyswarms.single.local_best - INFO - Optimization finished | best cost: 4046.3927609301854, best pos: [1.73377186e+00 1.04976286e+00 9.45871697e+01 3.55354527e-01
 6.62156280e-07 2.87998319e-07 3.49796257e-07]
2021-01-29 05:10:57,432 - pyswarms.single.local_best - INFO - Optimize for 500 iters with {'c1': 0.1, 'c2': 0.3, 'w': 0.9, 'k': 5, 'p': 2}
2021-01-29 05:11:25,404 - pyswarms.single.local_best - INFO - Optimization finished | best cost: 4074.950851116435, best pos: [1.40432348e+00 1.09947387e+00 9.83910146e+01 3.29132286e-01
 9.64570331e-07 6.39775959e-07 9.58458438e-07]
2021-01-29 05:11:25,452 - pyswarms.single.local_best - INFO - Optimize for 500 iters with {'c1': 0.1, 'c2': 0.3, 'w': 0.9, 'k': 5, 'p': 2}
2021-01-29 05:11:53,874 - pyswarms.single.local_best - INFO - Optimization finished | best cost: 3939.458504018344, best pos: [1.68547930e+00 1.44741219e+00 1.09340075e+02 1.73276083e-01
 2.42593045e-07 7.59279213e-07 1.37122412e-06]
2021-01-29 05:11:53,922 - pyswarms.single.local_best - INFO - Optimize for 500 iters with {'c1': 0.1, 'c2': 0.3, 'w': 0.9, 'k': 5, 'p': 2}
2021-01-29 05:12:22,569 - pyswarms.single.local_best - INFO - Optimization finished | best cost: 4042.767748121121, best pos: [1.10939028e+00 7.37939025e-01 9.72970948e+01 6.09779780e-01
 7.67056576e-07 6.41027658e-07 5.46578365e-07]
2021-01-29 05:12:22,610 - pyswarms.single.local_best - INFO - Optimize for 500 iters with {'c1': 0.1, 'c2': 0.3, 'w': 0.9, 'k': 5, 'p': 2}
2021-01-29 05:12:51,484 - pyswarms.single.local_best - INFO - Optimization finished | best cost: 4182.447784676297, best pos: [1.40462783e+00 1.11205171e+00 1.09121877e+02 3.12587313e-01
 1.25757500e-06 6.47321154e-07 5.63697810e-07]
2021-01-29 05:12:51,533 - pyswarms.single.local_best - INFO - Optimize for 500 iters with {'c1': 0.1, 'c2': 0.3, 'w': 0.9, 'k': 5, 'p': 2}
2021-01-29 05:13:19,904 - pyswarms.single.local_best - INFO - Optimization finished | best cost: 3910.1263503819337, best pos: [1.14838179e+00 9.43884208e-01 1.09356128e+02 4.13144066e-01
 1.36599124e-06 3.38878621e-07 1.14653026e-06]
2021-01-29 05:13:19,950 - pyswarms.single.local_best - INFO - Optimize for 500 iters with {'c1': 0.1, 'c2': 0.3, 'w': 0.9, 'k': 5, 'p': 2}
2021-01-29 05:13:48,623 - pyswarms.single.local_best - INFO - Optimization finished | best cost: 4009.2869525387787, best pos: [1.79531613e+00 1.08214924e+00 9.48900815e+01 3.30959668e-01
 9.13467136e-07 6.06342151e-07 2.10957825e-07]
2021-01-29 05:13:48,661 - pyswarms.single.local_best - INFO - Optimize for 500 iters with {'c1': 0.1, 'c2': 0.3, 'w': 0.9, 'k': 5, 'p': 2}
2021-01-29 05:14:16,431 - pyswarms.single.local_best - INFO - Optimization finished | best cost: 3909.078934755862, best pos: [1.44764302e+00 1.11672510e+00 1.05258961e+02 3.12642912e-01
 1.12863161e-06 4.71835529e-07 5.91262228e-07]
2021-01-29 05:14:16,477 - pyswarms.single.local_best - INFO - Optimize for 500 iters with {'c1': 0.1, 'c2': 0.3, 'w': 0.9, 'k': 5, 'p': 2}
2021-01-29 05:14:45,219 - pyswarms.single.local_best - INFO - Optimization finished | best cost: 4007.019025750916, best pos: [1.51542172e+00 1.06700379e+00 9.84335936e+01 3.41244778e-01
 4.99425226e-08 4.49335328e-07 8.06194153e-07]
2021-01-29 05:14:45,274 - pyswarms.single.local_best - INFO - Optimize for 500 iters with {'c1': 0.1, 'c2': 0.3, 'w': 0.9, 'k': 5, 'p': 2}
2021-01-29 05:15:14,350 - pyswarms.single.local_best - INFO - Optimization finished | best cost: 4103.303942251436, best pos: [1.23911151e+00 1.05048182e+00 1.08100113e+02 3.50105555e-01
 4.42403383e-07 1.24140685e-06 1.27280356e-06]
2021-01-29 05:15:14,393 - pyswarms.single.local_best - INFO - Optimize for 500 iters with {'c1': 0.1, 'c2': 0.3, 'w': 0.9, 'k': 5, 'p': 2}
2021-01-29 05:15:42,601 - pyswarms.single.local_best - INFO - Optimization finished | best cost: 3929.553510399319, best pos: [1.59425175e+00 1.14036082e+00 9.82199590e+01 3.03930452e-01
 2.61516772e-07 6.70552889e-07 6.84079010e-07]
2021-01-29 05:15:42,642 - pyswarms.single.local_best - INFO - Optimize for 500 iters with {'c1': 0.1, 'c2': 0.3, 'w': 0.9, 'k': 5, 'p': 2}
2021-01-29 05:16:11,689 - pyswarms.single.local_best - INFO - Optimization finished | best cost: 4000.5887954554078, best pos: [1.59382232e+00 1.03273180e+00 9.34105869e+01 3.65075299e-01
 2.95801759e-07 9.23107940e-07 5.42069668e-07]
2021-01-29 05:16:11,738 - pyswarms.single.local_best - INFO - Optimize for 500 iters with {'c1': 0.1, 'c2': 0.3, 'w': 0.9, 'k': 5, 'p': 2}
2021-01-29 05:16:39,629 - pyswarms.single.local_best - INFO - Optimization finished | best cost: 3989.7437466456413, best pos: [1.55909790e+00 9.82107518e-01 9.45795613e+01 3.97178542e-01
 9.92065265e-08 8.28934856e-07 4.59484403e-07]
2021-01-29 05:16:39,685 - pyswarms.single.local_best - INFO - Optimize for 500 iters with {'c1': 0.1, 'c2': 0.3, 'w': 0.9, 'k': 5, 'p': 2}
2021-01-29 05:17:08,648 - pyswarms.single.local_best - INFO - Optimization finished | best cost: 4052.792841296844, best pos: [1.22598839e+00 9.85166731e-01 1.06541343e+02 3.88919227e-01
 3.28657076e-07 5.47107927e-07 1.20181980e-06]
2021-01-29 05:17:08,696 - pyswarms.single.local_best - INFO - Optimize for 500 iters with {'c1': 0.1, 'c2': 0.3, 'w': 0.9, 'k': 5, 'p': 2}
2021-01-29 05:17:37,127 - pyswarms.single.local_best - INFO - Optimization finished | best cost: 3914.3983538371394, best pos: [1.20997802e+00 9.79212666e-01 1.08462015e+02 3.95224235e-01
 1.28135159e-06 4.50073442e-07 8.27953265e-07]
2021-01-29 05:17:37,172 - pyswarms.single.local_best - INFO - Optimize for 500 iters with {'c1': 0.1, 'c2': 0.3, 'w': 0.9, 'k': 5, 'p': 2}
2021-01-29 05:18:06,010 - pyswarms.single.local_best - INFO - Optimization finished | best cost: 4080.0793012261684, best pos: [1.57106487e+00 1.00902603e+00 9.54968410e+01 3.79309492e-01
 6.38400001e-07 4.60258741e-07 4.48412221e-07]
2021-01-29 05:18:06,063 - pyswarms.single.local_best - INFO - Optimize for 500 iters with {'c1': 0.1, 'c2': 0.3, 'w': 0.9, 'k': 5, 'p': 2}
2021-01-29 05:18:41,735 - pyswarms.single.local_best - INFO - Optimization finished | best cost: 703.3783401724173, best pos: [1.41320802e+00 5.31037582e-01 7.59426580e-01 8.52249807e+01
 1.15084040e+02 5.14990299e-01 2.28348512e-06 1.39548334e-06
 1.31368117e-06]
2021-01-29 05:18:41,781 - pyswarms.single.local_best - INFO - Optimize for 500 iters with {'c1': 0.1, 'c2': 0.3, 'w': 0.9, 'k': 5, 'p': 2}
2021-01-29 05:19:16,795 - pyswarms.single.local_best - INFO - Optimization finished | best cost: 651.0585028366386, best pos: [1.95828754e+00 8.03141477e-01 9.90660462e-01 7.92652247e+01
 1.14967607e+02 3.06999631e-01 1.77039304e-06 7.35851365e-07
 2.84905190e-06]
2021-01-29 05:19:16,842 - pyswarms.single.local_best - INFO - Optimize for 500 iters with {'c1': 0.1, 'c2': 0.3, 'w': 0.9, 'k': 5, 'p': 2}
2021-01-29 05:19:52,293 - pyswarms.single.local_best - INFO - Optimization finished | best cost: 645.5447758557618, best pos: [1.48842675e+00 5.95216416e-01 8.53574425e-01 8.39159661e+01
 1.07364630e+02 3.94494017e-01 6.44950254e-07 2.50813550e-06
 3.27101608e-06]
2021-01-29 05:19:52,342 - pyswarms.single.local_best - INFO - Optimize for 500 iters with {'c1': 0.1, 'c2': 0.3, 'w': 0.9, 'k': 5, 'p': 2}
2021-01-29 05:20:26,754 - pyswarms.single.local_best - INFO - Optimization finished | best cost: 691.0371503604567, best pos: [1.90133810e+00 7.22252400e-01 9.59565684e-01 7.99789187e+01
 1.19209067e+02 3.59295257e-01 2.34963848e-06 2.41683587e-06
 1.78546474e-06]
2021-01-29 05:20:26,804 - pyswarms.single.local_best - INFO - Optimize for 500 iters with {'c1': 0.1, 'c2': 0.3, 'w': 0.9, 'k': 5, 'p': 2}
2021-01-29 05:21:01,613 - pyswarms.single.local_best - INFO - Optimization finished | best cost: 681.5538901783748, best pos: [1.93056328e+00 7.56156703e-01 1.06993174e+00 8.33641890e+01
 1.07901719e+02 2.53242781e-01 7.74425881e-07 1.62512127e-06
 3.13263641e-06]
2021-01-29 05:21:01,654 - pyswarms.single.local_best - INFO - Optimize for 500 iters with {'c1': 0.1, 'c2': 0.3, 'w': 0.9, 'k': 5, 'p': 2}
2021-01-29 05:21:37,187 - pyswarms.single.local_best - INFO - Optimization finished | best cost: 679.8577374591298, best pos: [1.88933363e+00 6.79667096e-01 8.61630265e-01 7.97008727e+01
 1.18644621e+02 4.02550189e-01 6.80912912e-07 2.27917905e-06
 2.03391249e-06]
2021-01-29 05:21:37,234 - pyswarms.single.local_best - INFO - Optimize for 500 iters with {'c1': 0.1, 'c2': 0.3, 'w': 0.9, 'k': 5, 'p': 2}
2021-01-29 05:22:10,258 - pyswarms.single.local_best - INFO - Optimization finished | best cost: 686.6128551407307, best pos: [1.97474213e+00 5.95003388e-01 8.36995168e-01 7.98909811e+01
 1.13353389e+02 4.31952743e-01 3.03341113e-06 2.48731174e-06
 9.15424122e-07]
2021-01-29 05:22:10,308 - pyswarms.single.local_best - INFO - Optimize for 500 iters with {'c1': 0.1, 'c2': 0.3, 'w': 0.9, 'k': 5, 'p': 2}
2021-01-29 05:22:45,182 - pyswarms.single.local_best - INFO - Optimization finished | best cost: 700.1465961428565, best pos: [1.85273690e+00 9.49348686e-01 1.16834130e+00 8.10947228e+01
 1.32171746e+02 2.57328812e-01 1.74177680e-06 1.38478326e-06
 2.62725018e-06]
2021-01-29 05:22:45,221 - pyswarms.single.local_best - INFO - Optimize for 500 iters with {'c1': 0.1, 'c2': 0.3, 'w': 0.9, 'k': 5, 'p': 2}
2021-01-29 05:23:20,733 - pyswarms.single.local_best - INFO - Optimization finished | best cost: 660.1125565289648, best pos: [1.78974631e+00 6.44463912e-01 9.41107780e-01 8.27055132e+01
 1.06898119e+02 3.30861303e-01 4.38908146e-07 2.52399237e-06
 2.72544834e-06]
2021-01-29 05:23:20,775 - pyswarms.single.local_best - INFO - Optimize for 500 iters with {'c1': 0.1, 'c2': 0.3, 'w': 0.9, 'k': 5, 'p': 2}
2021-01-29 05:23:53,848 - pyswarms.single.local_best - INFO - Optimization finished | best cost: 677.901052724198, best pos: [1.52816532e+00 7.78742871e-01 1.00283835e+00 8.69989425e+01
 1.14677999e+02 2.99489310e-01 1.50066595e-06 1.08536718e-06
 3.10499762e-06]
2021-01-29 05:23:53,896 - pyswarms.single.local_best - INFO - Optimize for 500 iters with {'c1': 0.1, 'c2': 0.3, 'w': 0.9, 'k': 5, 'p': 2}
2021-01-29 05:24:28,831 - pyswarms.single.local_best - INFO - Optimization finished | best cost: 693.0228411357383, best pos: [1.91504684e+00 8.49798953e-01 1.26700769e+00 8.71823623e+01
 1.09266149e+02 1.83757412e-01 1.44900722e-06 1.46754552e-06
 2.84543871e-06]
2021-01-29 05:24:28,879 - pyswarms.single.local_best - INFO - Optimize for 500 iters with {'c1': 0.1, 'c2': 0.3, 'w': 0.9, 'k': 5, 'p': 2}
2021-01-29 05:25:04,748 - pyswarms.single.local_best - INFO - Optimization finished | best cost: 673.7581260569135, best pos: [1.88218596e+00 7.22274308e-01 9.64264346e-01 8.15663078e+01
 1.14224249e+02 3.27944726e-01 2.45317101e-06 1.37632871e-06
 2.24442694e-06]
2021-01-29 05:25:04,792 - pyswarms.single.local_best - INFO - Optimize for 500 iters with {'c1': 0.1, 'c2': 0.3, 'w': 0.9, 'k': 5, 'p': 2}
2021-01-29 05:25:40,931 - pyswarms.single.local_best - INFO - Optimization finished | best cost: 619.0872256706649, best pos: [1.77262849e+00 6.82298500e-01 9.71483801e-01 8.30827965e+01
 1.12647037e+02 3.36199580e-01 1.66761062e-06 2.53355197e-06
 2.02790375e-06]
2021-01-29 05:25:40,979 - pyswarms.single.local_best - INFO - Optimize for 500 iters with {'c1': 0.1, 'c2': 0.3, 'w': 0.9, 'k': 5, 'p': 2}
2021-01-29 05:26:16,159 - pyswarms.single.local_best - INFO - Optimization finished | best cost: 685.1858632598987, best pos: [1.79567238e+00 7.91634203e-01 1.05565622e+00 8.27181223e+01
 1.15789107e+02 2.96959307e-01 1.77521808e-06 1.69451843e-06
 2.07043695e-06]
2021-01-29 05:26:16,201 - pyswarms.single.local_best - INFO - Optimize for 500 iters with {'c1': 0.1, 'c2': 0.3, 'w': 0.9, 'k': 5, 'p': 2}
2021-01-29 05:26:50,536 - pyswarms.single.local_best - INFO - Optimization finished | best cost: 735.3712915906929, best pos: [1.94959662e+00 1.19484419e+00 1.40566575e+00 8.37357868e+01
 1.15924820e+02 1.40486972e-01 8.59625870e-07 1.50810938e-06
 3.16749189e-06]
2021-01-29 05:26:50,577 - pyswarms.single.local_best - INFO - Optimize for 500 iters with {'c1': 0.1, 'c2': 0.3, 'w': 0.9, 'k': 5, 'p': 2}
2021-01-29 05:27:26,008 - pyswarms.single.local_best - INFO - Optimization finished | best cost: 731.1266319350782, best pos: [1.99289323e+00 9.45164124e-01 1.29124047e+00 8.96271117e+01
 1.13418125e+02 1.70065302e-01 8.85217975e-07 2.10933519e-06
 1.85401724e-06]
2021-01-29 05:27:26,055 - pyswarms.single.local_best - INFO - Optimize for 500 iters with {'c1': 0.1, 'c2': 0.3, 'w': 0.9, 'k': 5, 'p': 2}
2021-01-29 05:28:00,443 - pyswarms.single.local_best - INFO - Optimization finished | best cost: 696.3197965012953, best pos: [1.57961838e+00 5.47752891e-01 7.40758410e-01 8.13689403e+01
 1.08469169e+02 4.89103776e-01 1.81520838e-06 2.80104727e-06
 1.49762710e-06]
2021-01-29 05:28:00,489 - pyswarms.single.local_best - INFO - Optimize for 500 iters with {'c1': 0.1, 'c2': 0.3, 'w': 0.9, 'k': 5, 'p': 2}
2021-01-29 05:28:34,603 - pyswarms.single.local_best - INFO - Optimization finished | best cost: 660.082447874028, best pos: [1.99106602e+00 5.75089689e-01 8.12817946e-01 8.06375873e+01
 1.10310259e+02 4.37550195e-01 4.56341997e-07 1.83622014e-06
 1.32573974e-06]
2021-01-29 05:28:34,644 - pyswarms.single.local_best - INFO - Optimize for 500 iters with {'c1': 0.1, 'c2': 0.3, 'w': 0.9, 'k': 5, 'p': 2}
2021-01-29 05:29:09,936 - pyswarms.single.local_best - INFO - Optimization finished | best cost: 650.5426760012014, best pos: [1.84314800e+00 5.58177703e-01 8.39759156e-01 8.05869602e+01
 1.14708748e+02 4.44395917e-01 1.78270188e-06 2.14178110e-06
 2.09856039e-06]
2021-01-29 05:29:09,984 - pyswarms.single.local_best - INFO - Optimize for 500 iters with {'c1': 0.1, 'c2': 0.3, 'w': 0.9, 'k': 5, 'p': 2}
2021-01-29 05:29:44,538 - pyswarms.single.local_best - INFO - Optimization finished | best cost: 676.1069061953863, best pos: [1.79699740e+00 5.93913819e-01 9.32993869e-01 8.25755683e+01
 1.09573251e+02 3.63013964e-01 1.56292086e-06 1.16600524e-06
 2.60650481e-06]
2021-01-29 05:29:44,582 - pyswarms.single.local_best - INFO - Optimize for 500 iters with {'c1': 0.1, 'c2': 0.3, 'w': 0.9, 'k': 5, 'p': 2}
2021-01-29 05:30:18,843 - pyswarms.single.local_best - INFO - Optimization finished | best cost: 608.1032276916052, best pos: [1.77449743e+00 5.75798578e-01 7.85156379e-01 8.06350481e+01
 1.07156916e+02 4.47838043e-01 2.04871285e-06 2.30561082e-06
 1.33196041e-06]
2021-01-29 05:30:18,891 - pyswarms.single.local_best - INFO - Optimize for 500 iters with {'c1': 0.1, 'c2': 0.3, 'w': 0.9, 'k': 5, 'p': 2}
2021-01-29 05:30:54,779 - pyswarms.single.local_best - INFO - Optimization finished | best cost: 711.8587884837693, best pos: [1.48225789e+00 6.52265885e-01 8.32467409e-01 8.29148128e+01
 1.23266148e+02 4.50013459e-01 1.48521066e-06 2.78027788e-06
 1.68282031e-06]
2021-01-29 05:30:54,825 - pyswarms.single.local_best - INFO - Optimize for 500 iters with {'c1': 0.1, 'c2': 0.3, 'w': 0.9, 'k': 5, 'p': 2}
2021-01-29 05:31:30,378 - pyswarms.single.local_best - INFO - Optimization finished | best cost: 676.8836383752687, best pos: [1.83261788e+00 7.17797201e-01 1.12244653e+00 8.60123920e+01
 1.09251055e+02 2.39357789e-01 2.29241509e-06 2.12071714e-06
 3.04776777e-06]
2021-01-29 05:31:30,426 - pyswarms.single.local_best - INFO - Optimize for 500 iters with {'c1': 0.1, 'c2': 0.3, 'w': 0.9, 'k': 5, 'p': 2}
2021-01-29 05:32:04,966 - pyswarms.single.local_best - INFO - Optimization finished | best cost: 690.0992442922059, best pos: [1.32449233e+00 6.10436846e-01 8.69441358e-01 8.94607501e+01
 1.11682570e+02 3.82555689e-01 1.74943100e-06 2.16430667e-06
 2.98832825e-06]
2021-01-29 05:32:05,013 - pyswarms.single.local_best - INFO - Optimize for 500 iters with {'c1': 0.1, 'c2': 0.3, 'w': 0.9, 'k': 5, 'p': 2}
2021-01-29 05:32:40,985 - pyswarms.single.local_best - INFO - Optimization finished | best cost: 666.8537108263566, best pos: [1.61495483e+00 4.81021040e-01 7.10948003e-01 7.89275514e+01
 1.10036078e+02 5.67246520e-01 2.67645695e-07 2.27293889e-06
 2.79986392e-06]
2021-01-29 05:32:41,035 - pyswarms.single.local_best - INFO - Optimize for 500 iters with {'c1': 0.1, 'c2': 0.3, 'w': 0.9, 'k': 5, 'p': 2}
2021-01-29 05:33:13,982 - pyswarms.single.local_best - INFO - Optimization finished | best cost: 683.0961817497777, best pos: [1.95053357e+00 6.50759404e-01 8.59905381e-01 8.01788354e+01
 1.16517595e+02 4.29214492e-01 1.82323952e-06 1.07316928e-06
 9.36516214e-07]
2021-01-29 05:33:14,029 - pyswarms.single.local_best - INFO - Optimize for 500 iters with {'c1': 0.1, 'c2': 0.3, 'w': 0.9, 'k': 5, 'p': 2}
2021-01-29 05:33:48,484 - pyswarms.single.local_best - INFO - Optimization finished | best cost: 677.4843023689187, best pos: [1.83588870e+00 6.07129301e-01 7.85600362e-01 8.07427369e+01
 1.05923095e+02 4.34479673e-01 1.69177157e-06 2.92356944e-06
 7.34988669e-07]
2021-01-29 05:33:48,530 - pyswarms.single.local_best - INFO - Optimize for 500 iters with {'c1': 0.1, 'c2': 0.3, 'w': 0.9, 'k': 5, 'p': 2}
2021-01-29 05:34:22,718 - pyswarms.single.local_best - INFO - Optimization finished | best cost: 627.3834796143547, best pos: [1.99039031e+00 6.56327619e-01 9.86222308e-01 8.05251548e+01
 1.11674401e+02 3.33310305e-01 9.22498610e-07 2.63448153e-06
 2.58201820e-06]
2021-01-29 05:34:22,768 - pyswarms.single.local_best - INFO - Optimize for 500 iters with {'c1': 0.1, 'c2': 0.3, 'w': 0.9, 'k': 5, 'p': 2}
2021-01-29 05:34:57,429 - pyswarms.single.local_best - INFO - Optimization finished | best cost: 752.4935807257721, best pos: [1.32324997e+00 6.79621003e-01 9.10808680e-01 8.93794718e+01
 1.08156676e+02 3.45519768e-01 1.07252144e-06 2.25953398e-06
 3.19399762e-06]
2021-01-29 05:34:57,471 - pyswarms.single.local_best - INFO - Optimize for 500 iters with {'c1': 0.1, 'c2': 0.3, 'w': 0.9, 'k': 5, 'p': 2}
2021-01-29 05:35:31,296 - pyswarms.single.local_best - INFO - Optimization finished | best cost: 611.0982129994768, best pos: [1.76728478e+00 8.43683776e-01 1.08166523e+00 8.30680197e+01
 1.16217939e+02 2.69018697e-01 5.21868771e-07 1.98438757e-06
 2.98033959e-06]
2021-01-29 05:35:31,342 - pyswarms.single.local_best - INFO - Optimize for 500 iters with {'c1': 0.1, 'c2': 0.3, 'w': 0.9, 'k': 5, 'p': 2}
2021-01-29 05:36:05,298 - pyswarms.single.local_best - INFO - Optimization finished | best cost: 685.1094162824625, best pos: [1.94102781e+00 7.87435006e-01 9.79888999e-01 8.04022460e+01
 1.15060765e+02 3.27901826e-01 1.49484263e-06 3.20402205e-06
 1.05963751e-06]
2021-01-29 05:36:05,340 - pyswarms.single.local_best - INFO - Optimize for 500 iters with {'c1': 0.1, 'c2': 0.3, 'w': 0.9, 'k': 5, 'p': 2}
2021-01-29 05:36:39,836 - pyswarms.single.local_best - INFO - Optimization finished | best cost: 681.4319437353063, best pos: [1.98869553e+00 8.76851950e-01 1.29946118e+00 8.34642524e+01
 1.15106514e+02 2.02293409e-01 2.77042735e-06 1.28897729e-06
 3.04811147e-06]
2021-01-29 05:36:39,883 - pyswarms.single.local_best - INFO - Optimize for 500 iters with {'c1': 0.1, 'c2': 0.3, 'w': 0.9, 'k': 5, 'p': 2}
2021-01-29 05:37:15,152 - pyswarms.single.local_best - INFO - Optimization finished | best cost: 646.6740717102912, best pos: [1.57028220e+00 5.68257963e-01 9.44360066e-01 8.61442308e+01
 1.06208071e+02 3.34222663e-01 1.50530779e-06 2.06884539e-06
 3.26268602e-06]
2021-01-29 05:37:15,196 - pyswarms.single.local_best - INFO - Optimize for 500 iters with {'c1': 0.1, 'c2': 0.3, 'w': 0.9, 'k': 5, 'p': 2}
2021-01-29 05:37:51,477 - pyswarms.single.local_best - INFO - Optimization finished | best cost: 653.9933896972849, best pos: [1.94914957e+00 8.80022403e-01 1.04093203e+00 7.66243137e+01
 1.14239376e+02 2.85161272e-01 2.01620464e-06 1.37120620e-06
 3.21741703e-06]
2021-01-29 05:37:51,522 - pyswarms.single.local_best - INFO - Optimize for 500 iters with {'c1': 0.1, 'c2': 0.3, 'w': 0.9, 'k': 5, 'p': 2}
2021-01-29 05:38:26,660 - pyswarms.single.local_best - INFO - Optimization finished | best cost: 655.4308645300142, best pos: [1.85812591e+00 8.10870886e-01 1.10948239e+00 8.42256209e+01
 1.13344428e+02 2.54432002e-01 1.93488540e-06 1.62883564e-06
 2.38652706e-06]
2021-01-29 05:38:26,707 - pyswarms.single.local_best - INFO - Optimize for 500 iters with {'c1': 0.1, 'c2': 0.3, 'w': 0.9, 'k': 5, 'p': 2}
2021-01-29 05:39:03,330 - pyswarms.single.local_best - INFO - Optimization finished | best cost: 690.3139138294885, best pos: [1.90255403e+00 8.72778920e-01 1.19796661e+00 8.25754368e+01
 1.18392483e+02 2.33899557e-01 2.87955742e-06 1.35421431e-06
 3.10996198e-06]
2021-01-29 05:39:03,380 - pyswarms.single.local_best - INFO - Optimize for 500 iters with {'c1': 0.1, 'c2': 0.3, 'w': 0.9, 'k': 5, 'p': 2}
2021-01-29 05:39:38,503 - pyswarms.single.local_best - INFO - Optimization finished | best cost: 627.6650132778867, best pos: [1.83369879e+00 8.59988371e-01 1.31216492e+00 8.87272469e+01
 1.14152003e+02 1.87277605e-01 1.39838792e-06 1.37986467e-06
 3.03413926e-06]
2021-01-29 05:39:38,550 - pyswarms.single.local_best - INFO - Optimize for 500 iters with {'c1': 0.1, 'c2': 0.3, 'w': 0.9, 'k': 5, 'p': 2}
2021-01-29 05:40:12,692 - pyswarms.single.local_best - INFO - Optimization finished | best cost: 677.9193659134102, best pos: [1.84432884e+00 7.23592792e-01 9.22741360e-01 7.95134220e+01
 1.11268095e+02 3.42474981e-01 2.07428899e-06 1.89282338e-06
 2.77700822e-06]
2021-01-29 05:40:12,739 - pyswarms.single.local_best - INFO - Optimize for 500 iters with {'c1': 0.1, 'c2': 0.3, 'w': 0.9, 'k': 5, 'p': 2}
2021-01-29 05:40:47,640 - pyswarms.single.local_best - INFO - Optimization finished | best cost: 696.5345012550177, best pos: [1.79117066e+00 6.62503264e-01 8.11110243e-01 7.86916019e+01
 1.15184298e+02 4.34727237e-01 1.08355428e-06 1.44690103e-06
 2.50118001e-06]
2021-01-29 05:40:47,686 - pyswarms.single.local_best - INFO - Optimize for 500 iters with {'c1': 0.1, 'c2': 0.3, 'w': 0.9, 'k': 5, 'p': 2}
2021-01-29 05:41:23,038 - pyswarms.single.local_best - INFO - Optimization finished | best cost: 657.2978942939277, best pos: [1.91576906e+00 7.78186248e-01 1.09605231e+00 8.64646030e+01
 1.10994046e+02 2.50991953e-01 8.42178603e-07 1.55975642e-06
 1.66790187e-06]
2021-01-29 05:41:23,085 - pyswarms.single.local_best - INFO - Optimize for 500 iters with {'c1': 0.1, 'c2': 0.3, 'w': 0.9, 'k': 5, 'p': 2}
2021-01-29 05:41:57,058 - pyswarms.single.local_best - INFO - Optimization finished | best cost: 660.3282665833513, best pos: [1.82087390e+00 6.92753921e-01 8.86712625e-01 7.98067576e+01
 1.08892606e+02 3.62076245e-01 1.70938275e-06 3.49158849e-07
 3.21098792e-06]
2021-01-29 05:41:57,106 - pyswarms.single.local_best - INFO - Optimize for 500 iters with {'c1': 0.1, 'c2': 0.3, 'w': 0.9, 'k': 5, 'p': 2}
2021-01-29 05:42:30,496 - pyswarms.single.local_best - INFO - Optimization finished | best cost: 718.269193837016, best pos: [1.36663431e+00 6.64412005e-01 9.75135445e-01 8.84634812e+01
 1.12801112e+02 3.35199818e-01 2.99915017e-06 2.61092621e-06
 3.26744947e-06]
2021-01-29 05:42:30,539 - pyswarms.single.local_best - INFO - Optimize for 500 iters with {'c1': 0.1, 'c2': 0.3, 'w': 0.9, 'k': 5, 'p': 2}
2021-01-29 05:43:05,505 - pyswarms.single.local_best - INFO - Optimization finished | best cost: 720.9587432563671, best pos: [1.61595661e+00 7.34377721e-01 1.02275008e+00 8.50812123e+01
 1.15958459e+02 3.08344501e-01 1.37030074e-06 1.93221038e-06
 3.26608889e-06]
2021-01-29 05:43:05,549 - pyswarms.single.local_best - INFO - Optimize for 500 iters with {'c1': 0.1, 'c2': 0.3, 'w': 0.9, 'k': 5, 'p': 2}
2021-01-29 05:43:39,908 - pyswarms.single.local_best - INFO - Optimization finished | best cost: 638.4912476468498, best pos: [1.60587813e+00 5.89110261e-01 8.96725896e-01 8.45985299e+01
 1.10574545e+02 3.78492963e-01 1.63046675e-06 1.56024406e-06
 2.79882942e-06]
2021-01-29 05:43:39,963 - pyswarms.single.local_best - INFO - Optimize for 500 iters with {'c1': 0.1, 'c2': 0.3, 'w': 0.9, 'k': 5, 'p': 2}
2021-01-29 05:44:13,973 - pyswarms.single.local_best - INFO - Optimization finished | best cost: 680.7990494254435, best pos: [1.93516312e+00 6.69620861e-01 8.41501056e-01 7.69824022e+01
 1.20334615e+02 4.33192301e-01 7.44145289e-07 1.52245559e-06
 2.96294367e-06]
2021-01-29 05:44:14,022 - pyswarms.single.local_best - INFO - Optimize for 500 iters with {'c1': 0.1, 'c2': 0.3, 'w': 0.9, 'k': 5, 'p': 2}
2021-01-29 05:44:49,623 - pyswarms.single.local_best - INFO - Optimization finished | best cost: 615.6838303256212, best pos: [1.85948868e+00 5.27898905e-01 7.42556728e-01 7.96501783e+01
 1.14245047e+02 5.31475669e-01 1.11082066e-08 1.74018904e-06
 1.51112810e-06]
2021-01-29 05:44:49,666 - pyswarms.single.local_best - INFO - Optimize for 500 iters with {'c1': 0.1, 'c2': 0.3, 'w': 0.9, 'k': 5, 'p': 2}
2021-01-29 05:45:25,734 - pyswarms.single.local_best - INFO - Optimization finished | best cost: 642.8426342273435, best pos: [1.87429690e+00 8.42546463e-01 1.26130769e+00 8.65149028e+01
 1.08849227e+02 1.88635857e-01 1.40320640e-06 1.34497106e-06
 3.21424328e-06]
2021-01-29 05:45:25,780 - pyswarms.single.local_best - INFO - Optimize for 500 iters with {'c1': 0.1, 'c2': 0.3, 'w': 0.9, 'k': 5, 'p': 2}
2021-01-29 05:45:59,233 - pyswarms.single.local_best - INFO - Optimization finished | best cost: 723.1101185634766, best pos: [1.72990341e+00 6.23964493e-01 7.89387226e-01 7.80840410e+01
 1.15719306e+02 4.59554654e-01 2.66046075e-06 1.51911095e-06
 2.94602238e-06]
2021-01-29 05:45:59,273 - pyswarms.single.local_best - INFO - Optimize for 500 iters with {'c1': 0.1, 'c2': 0.3, 'w': 0.9, 'k': 5, 'p': 2}
2021-01-29 05:46:33,574 - pyswarms.single.local_best - INFO - Optimization finished | best cost: 677.0917658833403, best pos: [1.86895136e+00 6.49837598e-01 8.89873683e-01 8.22127874e+01
 1.10294282e+02 3.68988932e-01 1.76054336e-06 1.70068309e-06
 1.37616040e-06]
2021-01-29 05:46:33,620 - pyswarms.single.local_best - INFO - Optimize for 500 iters with {'c1': 0.1, 'c2': 0.3, 'w': 0.9, 'k': 5, 'p': 2}
2021-01-29 05:47:08,584 - pyswarms.single.local_best - INFO - Optimization finished | best cost: 690.7055858441771, best pos: [1.83880145e+00 9.22184012e-01 1.28531197e+00 8.85113383e+01
 1.10982273e+02 1.73411991e-01 2.30378733e-06 1.30371191e-06
 2.81139424e-06]
2021-01-29 05:47:08,626 - pyswarms.single.local_best - INFO - Optimize for 500 iters with {'c1': 0.1, 'c2': 0.3, 'w': 0.9, 'k': 5, 'p': 2}
2021-01-29 05:47:43,643 - pyswarms.single.local_best - INFO - Optimization finished | best cost: 728.4025791415448, best pos: [1.12564283e+00 5.59336195e-01 7.23843904e-01 8.61261294e+01
 1.18969738e+02 5.38783084e-01 2.94216832e-06 2.02349331e-06
 3.02481116e-06]
2021-01-29 05:47:43,689 - pyswarms.single.local_best - INFO - Optimize for 500 iters with {'c1': 0.1, 'c2': 0.3, 'w': 0.9, 'k': 5, 'p': 2}
2021-01-29 05:48:19,284 - pyswarms.single.local_best - INFO - Optimization finished | best cost: 648.3313323411845, best pos: [1.64086901e+00 5.82934093e-01 8.43002662e-01 8.29614693e+01
 1.10751857e+02 4.21915668e-01 3.23931120e-06 1.84663529e-06
 1.48569649e-06]
2021-01-29 05:48:19,333 - pyswarms.single.local_best - INFO - Optimize for 500 iters with {'c1': 0.1, 'c2': 0.3, 'w': 0.9, 'k': 5, 'p': 2}
2021-01-29 05:48:53,370 - pyswarms.single.local_best - INFO - Optimization finished | best cost: 700.8142945759154, best pos: [1.88248843e+00 7.18566566e-01 1.00047879e+00 8.35097889e+01
 1.05778200e+02 2.90967683e-01 1.26555919e-06 1.48470341e-06
 2.09111088e-06]
2021-01-29 05:48:53,411 - pyswarms.single.local_best - INFO - Optimize for 500 iters with {'c1': 0.1, 'c2': 0.3, 'w': 0.9, 'k': 5, 'p': 2}
2021-01-29 05:49:27,537 - pyswarms.single.local_best - INFO - Optimization finished | best cost: 626.902363714679, best pos: [1.79956861e+00 7.01352348e-01 9.70327193e-01 8.24996371e+01
 1.10277646e+02 3.23486469e-01 1.96531372e-07 2.27666239e-06
 2.62636476e-06]
2021-01-29 05:49:27,580 - pyswarms.single.local_best - INFO - Optimize for 500 iters with {'c1': 0.1, 'c2': 0.3, 'w': 0.9, 'k': 5, 'p': 2}
2021-01-29 05:50:04,556 - pyswarms.single.local_best - INFO - Optimization finished | best cost: 639.4214051334386, best pos: [1.63646762e+00 6.01801343e-01 8.59822992e-01 8.29061582e+01
 1.10686285e+02 4.04416866e-01 1.43530236e-06 2.38658466e-06
 2.23004175e-06]
2021-01-29 05:50:04,605 - pyswarms.single.local_best - INFO - Optimize for 500 iters with {'c1': 0.1, 'c2': 0.3, 'w': 0.9, 'k': 5, 'p': 2}
2021-01-29 05:50:39,080 - pyswarms.single.local_best - INFO - Optimization finished | best cost: 685.6038939037104, best pos: [1.52447170e+00 6.10439264e-01 7.40565607e-01 8.02715888e+01
 1.13061101e+02 4.93071281e-01 1.31993037e-06 2.75002080e-06
 1.88854805e-06]
2021-01-29 05:50:39,135 - pyswarms.single.local_best - INFO - Optimize for 500 iters with {'c1': 0.1, 'c2': 0.3, 'w': 0.9, 'k': 5, 'p': 2}
2021-01-29 05:51:14,572 - pyswarms.single.local_best - INFO - Optimization finished | best cost: 679.5871577014045, best pos: [1.88916489e+00 8.47646978e-01 1.02637294e+00 8.00176874e+01
 1.17328147e+02 2.88376243e-01 4.19538202e-07 1.09905762e-06
 3.16655934e-06]
2021-01-29 05:51:14,621 - pyswarms.single.local_best - INFO - Optimize for 500 iters with {'c1': 0.1, 'c2': 0.3, 'w': 0.9, 'k': 5, 'p': 2}
2021-01-29 05:51:50,327 - pyswarms.single.local_best - INFO - Optimization finished | best cost: 678.5232506330145, best pos: [1.20810029e+00 6.52665285e-01 7.72051041e-01 8.54882247e+01
 1.09924314e+02 4.46923989e-01 1.38051428e-06 2.39203026e-06
 3.21678673e-06]
2021-01-29 05:51:50,375 - pyswarms.single.local_best - INFO - Optimize for 500 iters with {'c1': 0.1, 'c2': 0.3, 'w': 0.9, 'k': 5, 'p': 2}
2021-01-29 05:52:24,666 - pyswarms.single.local_best - INFO - Optimization finished | best cost: 716.9030574227058, best pos: [1.58614723e+00 5.20493868e-01 8.96488837e-01 8.67836381e+01
 1.11459674e+02 4.11025205e-01 2.93212823e-06 1.65987707e-06
 1.03720748e-06]
2021-01-29 05:52:24,712 - pyswarms.single.local_best - INFO - Optimize for 500 iters with {'c1': 0.1, 'c2': 0.3, 'w': 0.9, 'k': 5, 'p': 2}
2021-01-29 05:52:59,698 - pyswarms.single.local_best - INFO - Optimization finished | best cost: 713.7628479810055, best pos: [1.94222616e+00 6.75161653e-01 8.37882262e-01 7.90708148e+01
 1.14108791e+02 4.01869458e-01 9.35803883e-07 1.42930242e-06
 2.29924196e-06]
2021-01-29 05:52:59,747 - pyswarms.single.local_best - INFO - Optimize for 500 iters with {'c1': 0.1, 'c2': 0.3, 'w': 0.9, 'k': 5, 'p': 2}
2021-01-29 05:53:34,386 - pyswarms.single.local_best - INFO - Optimization finished | best cost: 757.0882134355006, best pos: [1.74900072e+00 8.91351478e-01 1.18062454e+00 8.72788484e+01
 1.16257630e+02 2.31019666e-01 1.86397123e-06 2.47239144e-06
 1.97811004e-06]
2021-01-29 05:53:34,433 - pyswarms.single.local_best - INFO - Optimize for 500 iters with {'c1': 0.1, 'c2': 0.3, 'w': 0.9, 'k': 5, 'p': 2}
2021-01-29 05:54:09,789 - pyswarms.single.local_best - INFO - Optimization finished | best cost: 754.4960809252689, best pos: [1.16791997e+00 4.49734599e-01 7.94874291e-01 8.92144207e+01
 1.06825976e+02 4.70518105e-01 9.63386496e-07 3.10257731e-06
 3.14948797e-06]
2021-01-29 05:54:09,838 - pyswarms.single.local_best - INFO - Optimize for 500 iters with {'c1': 0.1, 'c2': 0.3, 'w': 0.9, 'k': 5, 'p': 2}
2021-01-29 05:54:42,284 - pyswarms.single.local_best - INFO - Optimization finished | best cost: 650.6146403519664, best pos: [1.91420696e+00 8.93472537e-01 1.13498988e+00 8.15267971e+01
 1.10847028e+02 2.31387349e-01 2.15901545e-06 2.88205451e-07
 3.23143289e-06]
2021-01-29 05:54:42,330 - pyswarms.single.local_best - INFO - Optimize for 500 iters with {'c1': 0.1, 'c2': 0.3, 'w': 0.9, 'k': 5, 'p': 2}
2021-01-29 05:55:17,752 - pyswarms.single.local_best - INFO - Optimization finished | best cost: 722.1810918357896, best pos: [1.93418639e+00 6.56081285e-01 8.68974033e-01 8.42572567e+01
 1.10316753e+02 3.77306804e-01 7.98188105e-07 4.08375153e-07
 1.08347218e-06]
2021-01-29 05:55:17,803 - pyswarms.single.local_best - INFO - Optimize for 500 iters with {'c1': 0.1, 'c2': 0.3, 'w': 0.9, 'k': 5, 'p': 2}
2021-01-29 05:55:50,897 - pyswarms.single.local_best - INFO - Optimization finished | best cost: 650.4872067203123, best pos: [1.77748781e+00 7.26095388e-01 9.87447253e-01 8.49549169e+01
 1.15051252e+02 3.19105952e-01 1.54810124e-06 1.64259163e-06
 1.75183591e-06]
2021-01-29 05:55:50,942 - pyswarms.single.local_best - INFO - Optimize for 500 iters with {'c1': 0.1, 'c2': 0.3, 'w': 0.9, 'k': 5, 'p': 2}
2021-01-29 05:56:26,549 - pyswarms.single.local_best - INFO - Optimization finished | best cost: 654.7239843852286, best pos: [1.83860866e+00 8.38966798e-01 1.21933438e+00 8.69430928e+01
 1.10725248e+02 2.02486310e-01 2.07182083e-06 1.48371046e-06
 2.99194670e-06]
2021-01-29 05:56:26,589 - pyswarms.single.local_best - INFO - Optimize for 500 iters with {'c1': 0.1, 'c2': 0.3, 'w': 0.9, 'k': 5, 'p': 2}
2021-01-29 05:57:00,341 - pyswarms.single.local_best - INFO - Optimization finished | best cost: 673.4257535700796, best pos: [1.94975681e+00 7.74084925e-01 1.17264646e+00 8.74431573e+01
 1.08329479e+02 2.19026847e-01 1.90976288e-06 1.21324309e-06
 1.74877050e-06]
2021-01-29 05:57:00,385 - pyswarms.single.local_best - INFO - Optimize for 500 iters with {'c1': 0.1, 'c2': 0.3, 'w': 0.9, 'k': 5, 'p': 2}
2021-01-29 05:57:35,436 - pyswarms.single.local_best - INFO - Optimization finished | best cost: 652.9200588586295, best pos: [1.82945107e+00 5.72317203e-01 8.50500400e-01 8.13807604e+01
 1.11716396e+02 4.25335293e-01 9.82247067e-07 3.07871332e-06
 1.49275646e-06]
2021-01-29 05:57:35,485 - pyswarms.single.local_best - INFO - Optimize for 500 iters with {'c1': 0.1, 'c2': 0.3, 'w': 0.9, 'k': 5, 'p': 2}
2021-01-29 05:58:10,056 - pyswarms.single.local_best - INFO - Optimization finished | best cost: 693.5986993705437, best pos: [1.66701389e+00 4.78360045e-01 6.59823433e-01 8.00668251e+01
 1.04875187e+02 5.74664715e-01 9.39884366e-07 1.00831383e-06
 2.02842057e-06]
2021-01-29 05:58:10,099 - pyswarms.single.local_best - INFO - Optimize for 500 iters with {'c1': 0.1, 'c2': 0.3, 'w': 0.9, 'k': 5, 'p': 2}
2021-01-29 05:58:43,460 - pyswarms.single.local_best - INFO - Optimization finished | best cost: 653.7196143524249, best pos: [1.91705734e+00 7.51836513e-01 1.01650140e+00 7.93064916e+01
 1.14375904e+02 3.15762466e-01 1.77565588e-06 1.55237754e-06
 3.14649107e-06]
2021-01-29 05:58:43,503 - pyswarms.single.local_best - INFO - Optimize for 500 iters with {'c1': 0.1, 'c2': 0.3, 'w': 0.9, 'k': 5, 'p': 2}
2021-01-29 05:59:18,782 - pyswarms.single.local_best - INFO - Optimization finished | best cost: 672.1144842684695, best pos: [1.76733868e+00 7.12554296e-01 1.06250271e+00 8.49964307e+01
 1.07363137e+02 2.70129750e-01 2.34664851e-06 6.47653812e-07
 2.83885947e-06]
2021-01-29 05:59:18,823 - pyswarms.single.local_best - INFO - Optimize for 500 iters with {'c1': 0.1, 'c2': 0.3, 'w': 0.9, 'k': 5, 'p': 2}
2021-01-29 05:59:53,970 - pyswarms.single.local_best - INFO - Optimization finished | best cost: 749.1368262484841, best pos: [1.97765520e+00 1.03387753e+00 1.16247843e+00 8.23009848e+01
 1.12271448e+02 2.05283213e-01 1.30838791e-06 1.39607670e-06
 2.08708417e-06]
2021-01-29 05:59:54,016 - pyswarms.single.local_best - INFO - Optimize for 500 iters with {'c1': 0.1, 'c2': 0.3, 'w': 0.9, 'k': 5, 'p': 2}
2021-01-29 06:00:33,057 - pyswarms.single.local_best - INFO - Optimization finished | best cost: 699.4780434420868, best pos: [1.88182209e+00 7.65549743e-01 1.18781580e+00 8.48601056e+01
 1.05931140e+02 2.15804749e-01 1.92071586e-06 2.12510915e-06
 2.93133839e-06]
2021-01-29 06:00:33,112 - pyswarms.single.local_best - INFO - Optimize for 500 iters with {'c1': 0.1, 'c2': 0.3, 'w': 0.9, 'k': 5, 'p': 2}
2021-01-29 06:01:15,206 - pyswarms.single.local_best - INFO - Optimization finished | best cost: 706.3803136850474, best pos: [1.87510820e+00 7.07824481e-01 1.18490371e+00 8.95116240e+01
 1.11327493e+02 2.19259131e-01 1.58302535e-06 1.26908819e-06
 2.51181753e-06]
2021-01-29 06:01:15,248 - pyswarms.single.local_best - INFO - Optimize for 500 iters with {'c1': 0.1, 'c2': 0.3, 'w': 0.9, 'k': 5, 'p': 2}
2021-01-29 06:01:56,647 - pyswarms.single.local_best - INFO - Optimization finished | best cost: 719.0958780443153, best pos: [1.78956346e+00 6.13532050e-01 1.17411888e+00 9.02460272e+01
 1.06018178e+02 2.30101486e-01 3.26993767e-06 7.45576728e-08
 1.92534562e-06]
2021-01-29 06:01:56,686 - pyswarms.single.local_best - INFO - Optimize for 500 iters with {'c1': 0.1, 'c2': 0.3, 'w': 0.9, 'k': 5, 'p': 2}
2021-01-29 06:02:40,621 - pyswarms.single.local_best - INFO - Optimization finished | best cost: 700.8402669163087, best pos: [1.88061869e+00 8.10008782e-01 1.01596720e+00 8.09224702e+01
 1.23324583e+02 3.18006845e-01 2.15336750e-06 1.44300504e-06
 1.99364266e-06]
2021-01-29 06:02:40,669 - pyswarms.single.local_best - INFO - Optimize for 500 iters with {'c1': 0.1, 'c2': 0.3, 'w': 0.9, 'k': 5, 'p': 2}
2021-01-29 06:03:22,304 - pyswarms.single.local_best - INFO - Optimization finished | best cost: 741.8086116063811, best pos: [1.65469149e+00 6.42180414e-01 9.50935322e-01 8.75137399e+01
 1.12537340e+02 3.34198502e-01 2.05023013e-06 1.61036120e-06
 1.83621794e-06]
2021-01-29 06:03:22,346 - pyswarms.single.local_best - INFO - Optimize for 500 iters with {'c1': 0.1, 'c2': 0.3, 'w': 0.9, 'k': 5, 'p': 2}
2021-01-29 06:04:05,743 - pyswarms.single.local_best - INFO - Optimization finished | best cost: 683.7546676865579, best pos: [1.19714133e+00 5.00818815e-01 6.33497888e-01 7.98366464e+01
 1.09013376e+02 6.29267872e-01 1.54875446e-06 3.25298286e-06
 3.26614020e-06]
2021-01-29 06:04:05,789 - pyswarms.single.local_best - INFO - Optimize for 500 iters with {'c1': 0.1, 'c2': 0.3, 'w': 0.9, 'k': 5, 'p': 2}
2021-01-29 06:04:47,845 - pyswarms.single.local_best - INFO - Optimization finished | best cost: 682.3480647128208, best pos: [1.98269107e+00 5.97017718e-01 8.35946505e-01 8.08803694e+01
 1.13483674e+02 4.36598485e-01 2.07012461e-06 1.42941715e-06
 8.62541730e-07]
2021-01-29 06:04:47,894 - pyswarms.single.local_best - INFO - Optimize for 500 iters with {'c1': 0.1, 'c2': 0.3, 'w': 0.9, 'k': 5, 'p': 2}
2021-01-29 06:05:27,457 - pyswarms.single.local_best - INFO - Optimization finished | best cost: 713.8358501600402, best pos: [1.97858121e+00 6.87342555e-01 8.52702943e-01 8.04269563e+01
 1.21722087e+02 4.17160711e-01 4.85974796e-07 1.92737430e-06
 9.71699843e-07]
2021-01-29 06:05:27,503 - pyswarms.single.local_best - INFO - Optimize for 500 iters with {'c1': 0.1, 'c2': 0.3, 'w': 0.9, 'k': 5, 'p': 2}
2021-01-29 06:06:09,106 - pyswarms.single.local_best - INFO - Optimization finished | best cost: 677.6042940190524, best pos: [1.63339527e+00 6.85071024e-01 9.74462135e-01 8.39012345e+01
 1.10949932e+02 3.27322094e-01 1.89404567e-06 1.41672723e-06
 2.97120266e-06]
2021-01-29 06:06:09,147 - pyswarms.single.local_best - INFO - Optimize for 500 iters with {'c1': 0.1, 'c2': 0.3, 'w': 0.9, 'k': 5, 'p': 2}
2021-01-29 06:06:51,057 - pyswarms.single.local_best - INFO - Optimization finished | best cost: 662.8158409740806, best pos: [1.84485396e+00 6.94353693e-01 9.61466332e-01 8.20100242e+01
 1.12748666e+02 3.27805050e-01 1.48555279e-06 1.42195685e-06
 2.82396230e-06]
2021-01-29 06:06:51,102 - pyswarms.single.local_best - INFO - Optimize for 500 iters with {'c1': 0.1, 'c2': 0.3, 'w': 0.9, 'k': 5, 'p': 2}
2021-01-29 06:07:31,509 - pyswarms.single.local_best - INFO - Optimization finished | best cost: 647.8099834035652, best pos: [1.71954176e+00 6.23033592e-01 9.81238000e-01 8.57138196e+01
 1.09600259e+02 3.18191033e-01 1.29068517e-06 2.59837555e-06
 2.32369292e-06]
2021-01-29 06:07:31,548 - pyswarms.single.local_best - INFO - Optimize for 500 iters with {'c1': 0.1, 'c2': 0.3, 'w': 0.9, 'k': 5, 'p': 2}
2021-01-29 06:08:13,331 - pyswarms.single.local_best - INFO - Optimization finished | best cost: 658.0955908492438, best pos: [1.83121796e+00 5.92846908e-01 8.41875743e-01 8.20652751e+01
 1.12821367e+02 4.27001756e-01 4.96984646e-08 3.27431765e-06
 9.86951649e-07]
2021-01-29 06:08:13,377 - pyswarms.single.local_best - INFO - Optimize for 500 iters with {'c1': 0.1, 'c2': 0.3, 'w': 0.9, 'k': 5, 'p': 2}
2021-01-29 06:08:55,672 - pyswarms.single.local_best - INFO - Optimization finished | best cost: 651.4208609418431, best pos: [1.73574083e+00 5.71738720e-01 8.76539182e-01 8.27727649e+01
 1.08982982e+02 3.93055628e-01 1.30388765e-06 1.49137296e-06
 2.46296894e-06]
2021-01-29 06:08:55,723 - pyswarms.single.local_best - INFO - Optimize for 500 iters with {'c1': 0.1, 'c2': 0.3, 'w': 0.9, 'k': 5, 'p': 2}
2021-01-29 06:09:37,152 - pyswarms.single.local_best - INFO - Optimization finished | best cost: 734.7157536530435, best pos: [1.40519823e+00 6.54850228e-01 7.93898623e-01 8.26055765e+01
 1.19442037e+02 4.49641841e-01 1.23386686e-06 9.78709666e-07
 3.27550159e-06]
2021-01-29 06:09:37,198 - pyswarms.single.local_best - INFO - Optimize for 500 iters with {'c1': 0.1, 'c2': 0.3, 'w': 0.9, 'k': 5, 'p': 2}
2021-01-29 06:10:19,852 - pyswarms.single.local_best - INFO - Optimization finished | best cost: 669.764647413576, best pos: [1.56860500e+00 6.02873416e-01 8.59781180e-01 8.23917206e+01
 1.09212753e+02 3.95602331e-01 1.99671887e-06 2.35682748e-06
 3.26404934e-06]
2021-01-29 06:10:19,897 - pyswarms.single.local_best - INFO - Optimize for 500 iters with {'c1': 0.1, 'c2': 0.3, 'w': 0.9, 'k': 5, 'p': 2}
2021-01-29 06:11:02,288 - pyswarms.single.local_best - INFO - Optimization finished | best cost: 759.1346523493586, best pos: [1.28962747e+00 5.11389620e-01 8.50602162e-01 8.92399569e+01
 1.07440657e+02 4.04993745e-01 2.51301118e-06 2.95263507e-06
 2.77687614e-06]
2021-01-29 06:11:02,340 - pyswarms.single.local_best - INFO - Optimize for 500 iters with {'c1': 0.1, 'c2': 0.3, 'w': 0.9, 'k': 5, 'p': 2}
2021-01-29 06:11:45,068 - pyswarms.single.local_best - INFO - Optimization finished | best cost: 651.2595560530037, best pos: [1.87693892e+00 6.47388762e-01 8.96208351e-01 8.20553422e+01
 1.11714274e+02 3.79274670e-01 1.52511398e-06 1.01017521e-06
 1.65643020e-06]
2021-01-29 06:11:45,106 - pyswarms.single.local_best - INFO - Optimize for 500 iters with {'c1': 0.1, 'c2': 0.3, 'w': 0.9, 'k': 5, 'p': 2}
2021-01-29 06:12:28,167 - pyswarms.single.local_best - INFO - Optimization finished | best cost: 686.5163625337655, best pos: [1.64652779e+00 6.44515030e-01 9.28432223e-01 8.46763393e+01
 1.13573158e+02 3.57574345e-01 8.44799726e-07 1.67912312e-06
 2.67761268e-06]
2021-01-29 06:12:28,214 - pyswarms.single.local_best - INFO - Optimize for 500 iters with {'c1': 0.1, 'c2': 0.3, 'w': 0.9, 'k': 5, 'p': 2}
2021-01-29 06:13:08,992 - pyswarms.single.local_best - INFO - Optimization finished | best cost: 635.3860721414428, best pos: [1.94577415e+00 6.49506812e-01 8.75248162e-01 8.02606901e+01
 1.08684704e+02 3.68294448e-01 1.15520613e-06 8.93586502e-07
 2.59852097e-06]
2021-01-29 06:13:09,031 - pyswarms.single.local_best - INFO - Optimize for 500 iters with {'c1': 0.1, 'c2': 0.3, 'w': 0.9, 'k': 5, 'p': 2}
2021-01-29 06:13:51,035 - pyswarms.single.local_best - INFO - Optimization finished | best cost: 751.5326158485017, best pos: [1.99627931e+00 5.61191455e-01 7.79607834e-01 7.95249407e+01
 1.16652729e+02 4.92261247e-01 1.70296082e-06 1.41862007e-06
 1.20088211e-06]
2021-01-29 06:13:51,091 - pyswarms.single.local_best - INFO - Optimize for 500 iters with {'c1': 0.1, 'c2': 0.3, 'w': 0.9, 'k': 5, 'p': 2}
2021-01-29 06:14:32,572 - pyswarms.single.local_best - INFO - Optimization finished | best cost: 616.4087043591176, best pos: [1.96423417e+00 6.72193947e-01 8.98379090e-01 8.05160524e+01
 1.10981040e+02 3.61452495e-01 1.32953055e-06 1.46719199e-06
 2.16548726e-06]
2021-01-29 06:14:32,622 - pyswarms.single.local_best - INFO - Optimize for 500 iters with {'c1': 0.1, 'c2': 0.3, 'w': 0.9, 'k': 5, 'p': 2}
2021-01-29 06:15:15,282 - pyswarms.single.local_best - INFO - Optimization finished | best cost: 655.2391886370011, best pos: [1.92859731e+00 6.56707272e-01 1.13809535e+00 8.59054830e+01
 1.05908895e+02 2.34601941e-01 1.81972108e-06 1.60076896e-06
 2.73322674e-06]
2021-01-29 06:15:15,339 - pyswarms.single.local_best - INFO - Optimize for 500 iters with {'c1': 0.1, 'c2': 0.3, 'w': 0.9, 'k': 5, 'p': 2}
2021-01-29 06:15:56,978 - pyswarms.single.local_best - INFO - Optimization finished | best cost: 656.932196972053, best pos: [1.73401510e+00 6.93838051e-01 1.02665012e+00 8.43064149e+01
 1.12303560e+02 2.99605463e-01 2.36388272e-06 1.52677102e-06
 3.03701428e-06]
2021-01-29 06:15:57,026 - pyswarms.single.local_best - INFO - Optimize for 500 iters with {'c1': 0.1, 'c2': 0.3, 'w': 0.9, 'k': 5, 'p': 2}
2021-01-29 06:16:37,714 - pyswarms.single.local_best - INFO - Optimization finished | best cost: 689.3401408063658, best pos: [1.91471310e+00 7.72708987e-01 9.60807497e-01 7.81752794e+01
 1.12695147e+02 3.20308522e-01 2.40909435e-06 3.13799844e-06
 3.16228906e-06]
2021-01-29 06:16:37,756 - pyswarms.single.local_best - INFO - Optimize for 500 iters with {'c1': 0.1, 'c2': 0.3, 'w': 0.9, 'k': 5, 'p': 2}
2021-01-29 06:17:19,757 - pyswarms.single.local_best - INFO - Optimization finished | best cost: 701.6580683292319, best pos: [1.68877844e+00 6.60360318e-01 8.63528157e-01 8.19262907e+01
 1.14041627e+02 3.94130532e-01 2.30540969e-06 2.50880760e-06
 1.79039233e-06]
2021-01-29 06:17:19,803 - pyswarms.single.local_best - INFO - Optimize for 500 iters with {'c1': 0.1, 'c2': 0.3, 'w': 0.9, 'k': 5, 'p': 2}
2021-01-29 06:18:02,163 - pyswarms.single.local_best - INFO - Optimization finished | best cost: 654.9068225630411, best pos: [1.41863737e+00 4.90811435e-01 7.38229435e-01 8.44717467e+01
 1.12385073e+02 5.27842069e-01 1.04223637e-06 2.19875696e-06
 1.90268702e-06]
2021-01-29 06:18:02,203 - pyswarms.single.local_best - INFO - Optimize for 500 iters with {'c1': 0.1, 'c2': 0.3, 'w': 0.9, 'k': 5, 'p': 2}
2021-01-29 06:18:43,310 - pyswarms.single.local_best - INFO - Optimization finished | best cost: 696.7211105310927, best pos: [1.81453426e+00 7.76050297e-01 1.02402637e+00 8.24751966e+01
 1.13125121e+02 2.86245683e-01 5.66231091e-07 1.70183539e-06
 3.19116183e-06]
2021-01-29 06:18:43,360 - pyswarms.single.local_best - INFO - Optimize for 500 iters with {'c1': 0.1, 'c2': 0.3, 'w': 0.9, 'k': 5, 'p': 2}
2021-01-29 06:19:25,398 - pyswarms.single.local_best - INFO - Optimization finished | best cost: 690.1819485112287, best pos: [1.94415102e+00 5.51914043e-01 7.30302118e-01 7.67779066e+01
 1.09285044e+02 5.10617965e-01 3.94296317e-07 1.99287990e-06
 2.78721547e-06]
2021-01-29 06:19:25,464 - pyswarms.single.local_best - INFO - Optimize for 500 iters with {'c1': 0.1, 'c2': 0.3, 'w': 0.9, 'k': 5, 'p': 2}
2021-01-29 06:20:07,181 - pyswarms.single.local_best - INFO - Optimization finished | best cost: 682.4390245066463, best pos: [1.76567168e+00 8.15636743e-01 1.10525686e+00 8.51816508e+01
 1.18622994e+02 2.70154741e-01 1.93602189e-06 2.80117894e-06
 2.04782814e-06]
2021-01-29 06:20:07,233 - pyswarms.single.local_best - INFO - Optimize for 500 iters with {'c1': 0.1, 'c2': 0.3, 'w': 0.9, 'k': 5, 'p': 2}
2021-01-29 06:20:48,254 - pyswarms.single.local_best - INFO - Optimization finished | best cost: 701.0758527795429, best pos: [1.90370949e+00 5.39624655e-01 7.46235005e-01 8.00653643e+01
 1.15422103e+02 5.28185924e-01 6.42746879e-08 1.60098555e-06
 1.13758488e-06]
2021-01-29 06:20:48,294 - pyswarms.single.local_best - INFO - Optimize for 500 iters with {'c1': 0.1, 'c2': 0.3, 'w': 0.9, 'k': 5, 'p': 2}
2021-01-29 06:21:29,291 - pyswarms.single.local_best - INFO - Optimization finished | best cost: 668.0931197992745, best pos: [1.82004090e+00 7.54051900e-01 9.21433306e-01 8.22540829e+01
 1.07781478e+02 3.36652510e-01 1.24191807e-06 2.29096807e-06
 1.23573132e-06]
2021-01-29 06:21:29,341 - pyswarms.single.local_best - INFO - Optimize for 500 iters with {'c1': 0.1, 'c2': 0.3, 'w': 0.9, 'k': 5, 'p': 2}
2021-01-29 06:22:10,918 - pyswarms.single.local_best - INFO - Optimization finished | best cost: 658.8105421471657, best pos: [1.92575692e+00 8.12912382e-01 9.70871051e-01 7.91230248e+01
 1.16214400e+02 3.17815972e-01 1.20737916e-06 2.00451388e-06
 2.40520986e-06]
2021-01-29 06:22:10,960 - pyswarms.single.local_best - INFO - Optimize for 500 iters with {'c1': 0.1, 'c2': 0.3, 'w': 0.9, 'k': 5, 'p': 2}
2021-01-29 06:22:49,865 - pyswarms.single.local_best - INFO - Optimization finished | best cost: 667.7563015497797, best pos: [1.71530460e+00 5.40067558e-01 7.19926712e-01 7.99421365e+01
 1.17267131e+02 5.46654258e-01 2.60045566e-06 8.42538810e-07
 1.56894957e-06]
2021-01-29 06:22:49,906 - pyswarms.single.local_best - INFO - Optimize for 500 iters with {'c1': 0.1, 'c2': 0.3, 'w': 0.9, 'k': 5, 'p': 2}
2021-01-29 06:23:24,778 - pyswarms.single.local_best - INFO - Optimization finished | best cost: 677.724361905571, best pos: [1.92184436e+00 7.36480150e-01 1.01596435e+00 8.11290807e+01
 1.13283871e+02 3.06196825e-01 1.90229030e-06 1.18084510e-06
 2.77662873e-06]
2021-01-29 06:23:24,824 - pyswarms.single.local_best - INFO - Optimize for 500 iters with {'c1': 0.1, 'c2': 0.3, 'w': 0.9, 'k': 5, 'p': 2}
2021-01-29 06:23:59,528 - pyswarms.single.local_best - INFO - Optimization finished | best cost: 597.0982241872953, best pos: [1.63328717e+00 4.99232237e-01 8.49236382e-01 8.49023342e+01
 1.09657758e+02 4.30552529e-01 7.91551645e-07 3.11645333e-06
 1.35072525e-06]
2021-01-29 06:23:59,576 - pyswarms.single.local_best - INFO - Optimize for 500 iters with {'c1': 0.1, 'c2': 0.3, 'w': 0.9, 'k': 5, 'p': 2}
2021-01-29 06:24:36,161 - pyswarms.single.local_best - INFO - Optimization finished | best cost: 646.8599960900797, best pos: [1.95593854e+00 7.92056242e-01 1.13490210e+00 8.50763410e+01
 1.10100178e+02 2.35066914e-01 7.88836221e-07 1.61915122e-06
 2.44464194e-06]
2021-01-29 06:24:36,208 - pyswarms.single.local_best - INFO - Optimize for 500 iters with {'c1': 0.1, 'c2': 0.3, 'w': 0.9, 'k': 5, 'p': 2}
2021-01-29 06:25:12,790 - pyswarms.single.local_best - INFO - Optimization finished | best cost: 581.1050246611267, best pos: [1.80786050e+00 5.99522280e-01 9.43104340e-01 8.35880919e+01
 1.10082939e+02 3.54325353e-01 1.99255321e-06 1.98114307e-06
 1.95354669e-06]
2021-01-29 06:25:12,830 - pyswarms.single.local_best - INFO - Optimize for 500 iters with {'c1': 0.1, 'c2': 0.3, 'w': 0.9, 'k': 5, 'p': 2}
2021-01-29 06:25:47,494 - pyswarms.single.local_best - INFO - Optimization finished | best cost: 651.4195614718474, best pos: [1.94343784e+00 8.88261545e-01 1.13880300e+00 8.25089752e+01
 1.17643395e+02 2.43060766e-01 1.42776855e-06 2.16527483e-06
 2.41729956e-06]
2021-01-29 06:25:47,542 - pyswarms.single.local_best - INFO - Optimize for 500 iters with {'c1': 0.1, 'c2': 0.3, 'w': 0.9, 'k': 5, 'p': 2}
2021-01-29 06:26:23,568 - pyswarms.single.local_best - INFO - Optimization finished | best cost: 670.0176476324896, best pos: [1.87210544e+00 5.21251331e-01 7.80168325e-01 8.12403493e+01
 1.13259806e+02 4.91520024e-01 1.96085201e-06 2.71190121e-06
 4.77147150e-07]
2021-01-29 06:26:23,622 - pyswarms.single.local_best - INFO - Optimize for 500 iters with {'c1': 0.1, 'c2': 0.3, 'w': 0.9, 'k': 5, 'p': 2}
2021-01-29 06:26:59,443 - pyswarms.single.local_best - INFO - Optimization finished | best cost: 661.3496906997577, best pos: [1.91479344e+00 7.99425306e-01 1.11940675e+00 8.25866751e+01
 1.14016349e+02 2.65860312e-01 1.86472237e-06 1.27715707e-06
 2.53469864e-06]
2021-01-29 06:26:59,493 - pyswarms.single.local_best - INFO - Optimize for 500 iters with {'c1': 0.1, 'c2': 0.3, 'w': 0.9, 'k': 5, 'p': 2}
2021-01-29 06:27:35,111 - pyswarms.single.local_best - INFO - Optimization finished | best cost: 656.8662254553659, best pos: [1.97399359e+00 6.56860866e-01 9.20279046e-01 7.79298237e+01
 1.13956458e+02 3.86629572e-01 1.80487390e-06 1.27358733e-06
 3.25403673e-06]
2021-01-29 06:27:35,165 - pyswarms.single.local_best - INFO - Optimize for 500 iters with {'c1': 0.1, 'c2': 0.3, 'w': 0.9, 'k': 5, 'p': 2}
2021-01-29 06:28:09,819 - pyswarms.single.local_best - INFO - Optimization finished | best cost: 687.6342942653362, best pos: [1.94231957e+00 9.17087575e-01 1.17327287e+00 8.45497183e+01
 1.09677099e+02 2.02839406e-01 1.74310281e-06 1.09600399e-06
 2.74842466e-06]
2021-01-29 06:28:09,866 - pyswarms.single.local_best - INFO - Optimize for 500 iters with {'c1': 0.1, 'c2': 0.3, 'w': 0.9, 'k': 5, 'p': 2}
2021-01-29 06:28:45,732 - pyswarms.single.local_best - INFO - Optimization finished | best cost: 636.2698121268959, best pos: [1.79723191e+00 5.59314733e-01 8.82122175e-01 8.01845331e+01
 1.05157327e+02 3.86005947e-01 2.53863111e-06 2.57824304e-06
 2.94323488e-06]
2021-01-29 06:28:45,772 - pyswarms.single.local_best - INFO - Optimize for 500 iters with {'c1': 0.1, 'c2': 0.3, 'w': 0.9, 'k': 5, 'p': 2}
2021-01-29 06:29:20,340 - pyswarms.single.local_best - INFO - Optimization finished | best cost: 709.4765928627342, best pos: [1.62888603e+00 6.32319528e-01 9.16670706e-01 8.36381371e+01
 1.05832337e+02 3.40481805e-01 1.84273055e-06 2.05548817e-06
 3.20924419e-06]
2021-01-29 06:29:20,389 - pyswarms.single.local_best - INFO - Optimize for 500 iters with {'c1': 0.1, 'c2': 0.3, 'w': 0.9, 'k': 5, 'p': 2}
2021-01-29 06:29:55,538 - pyswarms.single.local_best - INFO - Optimization finished | best cost: 708.234673385565, best pos: [1.81571653e+00 6.66721453e-01 9.32142033e-01 8.30940563e+01
 1.07729940e+02 3.33425953e-01 2.08614721e-06 2.14341164e-06
 1.95650239e-06]
2021-01-29 06:29:55,586 - pyswarms.single.local_best - INFO - Optimize for 500 iters with {'c1': 0.1, 'c2': 0.3, 'w': 0.9, 'k': 5, 'p': 2}
2021-01-29 06:30:29,845 - pyswarms.single.local_best - INFO - Optimization finished | best cost: 706.0639304899387, best pos: [1.91947309e+00 1.02569160e+00 1.39952937e+00 8.80762044e+01
 1.15772958e+02 1.46347571e-01 1.71421566e-06 1.70025107e-06
 3.25306054e-06]
2021-01-29 06:30:29,891 - pyswarms.single.local_best - INFO - Optimize for 500 iters with {'c1': 0.1, 'c2': 0.3, 'w': 0.9, 'k': 5, 'p': 2}
2021-01-29 06:31:04,433 - pyswarms.single.local_best - INFO - Optimization finished | best cost: 715.5269867819377, best pos: [1.31649113e+00 4.69223097e-01 8.25052822e-01 8.83860527e+01
 1.05511098e+02 4.21428062e-01 1.97895390e-06 1.91593530e-06
 3.19575956e-06]
2021-01-29 06:31:04,483 - pyswarms.single.local_best - INFO - Optimize for 500 iters with {'c1': 0.1, 'c2': 0.3, 'w': 0.9, 'k': 5, 'p': 2}
2021-01-29 06:31:39,482 - pyswarms.single.local_best - INFO - Optimization finished | best cost: 703.1505429603101, best pos: [1.90658085e+00 7.69960526e-01 1.00406136e+00 8.16788402e+01
 1.10223900e+02 2.85827932e-01 1.97721008e-06 2.10045923e-06
 2.68152397e-06]
2021-01-29 06:31:39,524 - pyswarms.single.local_best - INFO - Optimize for 500 iters with {'c1': 0.1, 'c2': 0.3, 'w': 0.9, 'k': 5, 'p': 2}
2021-01-29 06:32:15,813 - pyswarms.single.local_best - INFO - Optimization finished | best cost: 660.6138188322773, best pos: [1.93368282e+00 4.99664082e-01 6.56938939e-01 7.71049422e+01
 1.10758190e+02 5.97688440e-01 3.17735399e-07 3.17725531e-07
 2.75968596e-06]
2021-01-29 06:32:15,858 - pyswarms.single.local_best - INFO - Optimize for 500 iters with {'c1': 0.1, 'c2': 0.3, 'w': 0.9, 'k': 5, 'p': 2}
2021-01-29 06:32:49,746 - pyswarms.single.local_best - INFO - Optimization finished | best cost: 677.4418197687924, best pos: [1.70862765e+00 5.93797324e-01 9.49534516e-01 8.42721994e+01
 1.07727181e+02 3.42119722e-01 1.53807867e-06 6.20414553e-07
 3.06029416e-06]
2021-01-29 06:32:49,797 - pyswarms.single.local_best - INFO - Optimize for 500 iters with {'c1': 0.1, 'c2': 0.3, 'w': 0.9, 'k': 5, 'p': 2}
2021-01-29 06:33:24,297 - pyswarms.single.local_best - INFO - Optimization finished | best cost: 703.7403815920845, best pos: [1.82657967e+00 8.27424797e-01 1.01031112e+00 8.24868348e+01
 1.15598647e+02 2.90444456e-01 1.63920958e-06 1.01223564e-06
 2.30638263e-06]
2021-01-29 06:33:24,340 - pyswarms.single.local_best - INFO - Optimize for 500 iters with {'c1': 0.1, 'c2': 0.3, 'w': 0.9, 'k': 5, 'p': 2}
2021-01-29 06:33:59,935 - pyswarms.single.local_best - INFO - Optimization finished | best cost: 732.373947421476, best pos: [1.97119130e+00 6.03528924e-01 8.43274224e-01 7.89928504e+01
 1.11496751e+02 4.18758811e-01 1.11470593e-06 1.83524634e-06
 2.50518439e-06]
2021-01-29 06:33:59,982 - pyswarms.single.local_best - INFO - Optimize for 500 iters with {'c1': 0.1, 'c2': 0.3, 'w': 0.9, 'k': 5, 'p': 2}
2021-01-29 06:34:34,255 - pyswarms.single.local_best - INFO - Optimization finished | best cost: 667.2112709335063, best pos: [1.99091173e+00 6.00745183e-01 8.85439538e-01 8.25497115e+01
 1.09644530e+02 3.70086157e-01 1.70662824e-06 6.83816969e-07
 1.76119963e-06]
2021-01-29 06:34:34,296 - pyswarms.single.local_best - INFO - Optimize for 500 iters with {'c1': 0.1, 'c2': 0.3, 'w': 0.9, 'k': 5, 'p': 2}
2021-01-29 06:35:10,020 - pyswarms.single.local_best - INFO - Optimization finished | best cost: 645.4068199993364, best pos: [1.71542900e+00 5.22518158e-01 8.09963851e-01 8.41001130e+01
 1.04881240e+02 4.22284383e-01 1.95538975e-06 1.50718849e-06
 1.23472189e-06]
2021-01-29 06:35:10,062 - pyswarms.single.local_best - INFO - Optimize for 500 iters with {'c1': 0.1, 'c2': 0.3, 'w': 0.9, 'k': 5, 'p': 2}
2021-01-29 06:35:44,030 - pyswarms.single.local_best - INFO - Optimization finished | best cost: 669.7909374683247, best pos: [1.58461373e+00 4.60694325e-01 6.67829860e-01 8.13373498e+01
 1.07110030e+02 5.79860787e-01 7.55973895e-09 1.23439663e-06
 2.17292902e-06]
2021-01-29 06:35:44,079 - pyswarms.single.local_best - INFO - Optimize for 500 iters with {'c1': 0.1, 'c2': 0.3, 'w': 0.9, 'k': 5, 'p': 2}
2021-01-29 06:36:19,711 - pyswarms.single.local_best - INFO - Optimization finished | best cost: 670.9452307155209, best pos: [1.83161508e+00 6.29165910e-01 8.45895862e-01 7.95563106e+01
 1.16367151e+02 4.29793024e-01 1.86409853e-06 2.42803195e-06
 1.86832780e-06]
2021-01-29 06:36:19,763 - pyswarms.single.local_best - INFO - Optimize for 500 iters with {'c1': 0.1, 'c2': 0.3, 'w': 0.9, 'k': 5, 'p': 2}
2021-01-29 06:36:54,353 - pyswarms.single.local_best - INFO - Optimization finished | best cost: 675.1853696399144, best pos: [1.62134188e+00 5.37677042e-01 7.16951672e-01 7.96722581e+01
 1.11147926e+02 5.45848841e-01 2.99030139e-06 2.46342402e-06
 8.45269974e-07]
2021-01-29 06:36:54,394 - pyswarms.single.local_best - INFO - Optimize for 500 iters with {'c1': 0.1, 'c2': 0.3, 'w': 0.9, 'k': 5, 'p': 2}
2021-01-29 06:37:31,159 - pyswarms.single.local_best - INFO - Optimization finished | best cost: 703.9995317681311, best pos: [1.97400572e+00 7.81006696e-01 1.08164773e+00 8.48212545e+01
 1.06464418e+02 2.46596430e-01 1.65332066e-06 2.67826434e-06
 1.48355295e-06]
2021-01-29 06:37:31,207 - pyswarms.single.local_best - INFO - Optimize for 500 iters with {'c1': 0.1, 'c2': 0.3, 'w': 0.9, 'k': 5, 'p': 2}
2021-01-29 06:38:06,005 - pyswarms.single.local_best - INFO - Optimization finished | best cost: 640.6679172283215, best pos: [1.88631265e+00 6.15734190e-01 8.44836729e-01 8.07639724e+01
 1.13463816e+02 4.15183689e-01 3.37598919e-07 1.18982002e-06
 2.31154522e-06]
2021-01-29 06:38:06,055 - pyswarms.single.local_best - INFO - Optimize for 500 iters with {'c1': 0.1, 'c2': 0.3, 'w': 0.9, 'k': 5, 'p': 2}
2021-01-29 06:38:41,662 - pyswarms.single.local_best - INFO - Optimization finished | best cost: 708.8383393066142, best pos: [1.69472901e+00 5.96476420e-01 9.13350539e-01 8.48914529e+01
 1.07860328e+02 3.47882724e-01 2.20819053e-06 2.39742831e-06
 2.28254560e-06]
2021-01-29 06:38:41,711 - pyswarms.single.local_best - INFO - Optimize for 500 iters with {'c1': 0.1, 'c2': 0.3, 'w': 0.9, 'k': 5, 'p': 2}
2021-01-29 06:39:17,443 - pyswarms.single.local_best - INFO - Optimization finished | best cost: 652.820944834991, best pos: [1.54703875e+00 8.20080594e-01 9.95590675e-01 8.34827732e+01
 1.17415780e+02 3.08221214e-01 2.13897154e-06 1.53142272e-06
 3.01026265e-06]
2021-01-29 06:39:17,492 - pyswarms.single.local_best - INFO - Optimize for 500 iters with {'c1': 0.1, 'c2': 0.3, 'w': 0.9, 'k': 5, 'p': 2}
2021-01-29 06:39:52,646 - pyswarms.single.local_best - INFO - Optimization finished | best cost: 686.2938813117449, best pos: [1.98196438e+00 7.22745883e-01 9.37774807e-01 8.19880019e+01
 1.12124615e+02 3.33616139e-01 8.36246731e-07 3.12277493e-06
 1.10954976e-06]
2021-01-29 06:39:52,694 - pyswarms.single.local_best - INFO - Optimize for 500 iters with {'c1': 0.1, 'c2': 0.3, 'w': 0.9, 'k': 5, 'p': 2}
2021-01-29 06:40:27,406 - pyswarms.single.local_best - INFO - Optimization finished | best cost: 685.7547061537214, best pos: [1.57640933e+00 7.62313933e-01 1.08311701e+00 8.84244191e+01
 1.13400420e+02 2.64952897e-01 2.62683563e-06 2.90197379e-06
 2.83172189e-06]
2021-01-29 06:40:27,453 - pyswarms.single.local_best - INFO - Optimize for 500 iters with {'c1': 0.1, 'c2': 0.3, 'w': 0.9, 'k': 5, 'p': 2}
2021-01-29 06:41:01,926 - pyswarms.single.local_best - INFO - Optimization finished | best cost: 644.2451995653926, best pos: [1.88650584e+00 6.05049910e-01 8.79193089e-01 8.04278133e+01
 1.05342668e+02 3.73068853e-01 2.88025093e-06 5.66001595e-07
 2.71932253e-06]
2021-01-29 06:41:01,970 - pyswarms.single.local_best - INFO - Optimize for 500 iters with {'c1': 0.1, 'c2': 0.3, 'w': 0.9, 'k': 5, 'p': 2}
2021-01-29 06:41:37,128 - pyswarms.single.local_best - INFO - Optimization finished | best cost: 694.8102903034231, best pos: [1.94545406e+00 6.83633035e-01 9.38501449e-01 8.17967272e+01
 1.14588994e+02 3.49291430e-01 1.80167262e-06 1.60208037e-06
 1.84306687e-06]
2021-01-29 06:41:37,180 - pyswarms.single.local_best - INFO - Optimize for 500 iters with {'c1': 0.1, 'c2': 0.3, 'w': 0.9, 'k': 5, 'p': 2}
2021-01-29 06:42:10,926 - pyswarms.single.local_best - INFO - Optimization finished | best cost: 665.619810060028, best pos: [1.86433043e+00 4.95302362e-01 6.94272444e-01 8.00037929e+01
 1.14450401e+02 5.78023189e-01 7.68084727e-07 1.32499139e-06
 1.06006047e-06]
2021-01-29 06:42:10,971 - pyswarms.single.local_best - INFO - Optimize for 500 iters with {'c1': 0.1, 'c2': 0.3, 'w': 0.9, 'k': 5, 'p': 2}
2021-01-29 06:42:46,183 - pyswarms.single.local_best - INFO - Optimization finished | best cost: 613.1718691370118, best pos: [1.61164227e+00 4.88888268e-01 8.45370052e-01 8.40540768e+01
 1.04600848e+02 4.05737964e-01 1.65978733e-06 1.87992787e-06
 2.75357305e-06]
2021-01-29 06:42:46,233 - pyswarms.single.local_best - INFO - Optimize for 500 iters with {'c1': 0.1, 'c2': 0.3, 'w': 0.9, 'k': 5, 'p': 2}
2021-01-29 06:43:20,839 - pyswarms.single.local_best - INFO - Optimization finished | best cost: 667.9236849503131, best pos: [1.78356048e+00 1.02717422e+00 1.31763139e+00 8.58982776e+01
 1.17926781e+02 1.78032267e-01 1.64841724e-06 2.44842323e-06
 3.26538571e-06]
2021-01-29 06:43:20,885 - pyswarms.single.local_best - INFO - Optimize for 500 iters with {'c1': 0.1, 'c2': 0.3, 'w': 0.9, 'k': 5, 'p': 2}
2021-01-29 06:43:56,557 - pyswarms.single.local_best - INFO - Optimization finished | best cost: 652.973604716131, best pos: [1.63402969e+00 6.76042833e-01 9.36409043e-01 8.44684580e+01
 1.13374962e+02 3.61298505e-01 6.96287304e-07 1.45586144e-06
 2.18261945e-06]
2021-01-29 06:43:56,606 - pyswarms.single.local_best - INFO - Optimize for 500 iters with {'c1': 0.1, 'c2': 0.3, 'w': 0.9, 'k': 5, 'p': 2}
2021-01-29 06:44:32,581 - pyswarms.single.local_best - INFO - Optimization finished | best cost: 734.2856576973725, best pos: [1.98536722e+00 7.12494510e-01 8.61613062e-01 7.81503783e+01
 1.18139294e+02 3.94322716e-01 1.11983919e-07 1.20460314e-06
 2.63139564e-06]
2021-01-29 06:44:32,629 - pyswarms.single.local_best - INFO - Optimize for 500 iters with {'c1': 0.1, 'c2': 0.3, 'w': 0.9, 'k': 5, 'p': 2}
2021-01-29 06:45:08,257 - pyswarms.single.local_best - INFO - Optimization finished | best cost: 660.0128251210439, best pos: [1.76085915e+00 5.25138178e-01 8.00519742e-01 8.17647590e+01
 1.08354661e+02 4.49264017e-01 1.46397338e-06 4.26963821e-07
 2.51111504e-06]
2021-01-29 06:45:08,303 - pyswarms.single.local_best - INFO - Optimize for 500 iters with {'c1': 0.1, 'c2': 0.3, 'w': 0.9, 'k': 5, 'p': 2}
2021-01-29 06:45:43,206 - pyswarms.single.local_best - INFO - Optimization finished | best cost: 628.3311910719365, best pos: [1.60517388e+00 5.62257034e-01 7.87031204e-01 8.06465987e+01
 1.09653177e+02 4.67899253e-01 1.97097198e-06 9.14551890e-07
 3.12505835e-06]
2021-01-29 06:45:43,250 - pyswarms.single.local_best - INFO - Optimize for 500 iters with {'c1': 0.1, 'c2': 0.3, 'w': 0.9, 'k': 5, 'p': 2}
2021-01-29 06:46:16,307 - pyswarms.single.local_best - INFO - Optimization finished | best cost: 683.5018931561619, best pos: [1.72856822e+00 6.00589666e-01 9.07853951e-01 8.27568650e+01
 1.10927361e+02 3.82545402e-01 1.54179478e-06 1.80437742e-06
 2.35319708e-06]
2021-01-29 06:46:16,356 - pyswarms.single.local_best - INFO - Optimize for 500 iters with {'c1': 0.1, 'c2': 0.3, 'w': 0.9, 'k': 5, 'p': 2}
2021-01-29 06:46:52,228 - pyswarms.single.local_best - INFO - Optimization finished | best cost: 690.331518291806, best pos: [1.98285824e+00 7.21448902e-01 9.18319494e-01 7.94955839e+01
 1.18851405e+02 3.56374676e-01 1.39719812e-06 2.10567206e-06
 2.15094610e-06]
2021-01-29 06:46:52,275 - pyswarms.single.local_best - INFO - Optimize for 500 iters with {'c1': 0.1, 'c2': 0.3, 'w': 0.9, 'k': 5, 'p': 2}
2021-01-29 06:47:24,844 - pyswarms.single.local_best - INFO - Optimization finished | best cost: 674.5313660361379, best pos: [1.99641189e+00 6.76312021e-01 9.35635180e-01 8.10399386e+01
 1.08989282e+02 3.51665182e-01 1.31809777e-06 1.63028493e-06
 1.53586128e-06]
2021-01-29 06:47:24,888 - pyswarms.single.local_best - INFO - Optimize for 500 iters with {'c1': 0.1, 'c2': 0.3, 'w': 0.9, 'k': 5, 'p': 2}
2021-01-29 06:48:00,563 - pyswarms.single.local_best - INFO - Optimization finished | best cost: 655.7172540180788, best pos: [1.88128893e+00 6.64168475e-01 9.57393881e-01 8.11456494e+01
 1.11336424e+02 3.34046380e-01 1.43432637e-06 1.71666627e-06
 3.17194818e-06]
2021-01-29 06:48:00,614 - pyswarms.single.local_best - INFO - Optimize for 500 iters with {'c1': 0.1, 'c2': 0.3, 'w': 0.9, 'k': 5, 'p': 2}
2021-01-29 06:48:34,351 - pyswarms.single.local_best - INFO - Optimization finished | best cost: 675.6088498892143, best pos: [1.79995481e+00 5.83215370e-01 7.65825959e-01 7.98254452e+01
 1.10041079e+02 4.79499307e-01 1.51818285e-06 1.16619049e-06
 1.56884814e-06]
2021-01-29 06:48:34,395 - pyswarms.single.local_best - INFO - Optimize for 500 iters with {'c1': 0.1, 'c2': 0.3, 'w': 0.9, 'k': 5, 'p': 2}
2021-01-29 06:49:08,660 - pyswarms.single.local_best - INFO - Optimization finished | best cost: 597.6995395334386, best pos: [1.97948120e+00 6.52087841e-01 1.00421578e+00 8.17472698e+01
 1.09383729e+02 3.23457020e-01 2.39198304e-06 4.36631544e-07
 2.15669676e-06]
2021-01-29 06:49:08,710 - pyswarms.single.local_best - INFO - Optimize for 500 iters with {'c1': 0.1, 'c2': 0.3, 'w': 0.9, 'k': 5, 'p': 2}
2021-01-29 06:49:45,216 - pyswarms.single.local_best - INFO - Optimization finished | best cost: 616.868897292439, best pos: [1.90589534e+00 5.21823395e-01 7.63828457e-01 7.97915671e+01
 1.11235561e+02 5.02522182e-01 1.00200202e-06 1.45353171e-06
 1.58468545e-06]
2021-01-29 06:49:45,261 - pyswarms.single.local_best - INFO - Optimize for 500 iters with {'c1': 0.1, 'c2': 0.3, 'w': 0.9, 'k': 5, 'p': 2}
2021-01-29 06:50:19,016 - pyswarms.single.local_best - INFO - Optimization finished | best cost: 679.1149132412145, best pos: [1.80605851e+00 7.86261088e-01 1.03132509e+00 8.42211746e+01
 1.09307432e+02 2.67081946e-01 2.41397001e-06 1.04385893e-07
 2.84588429e-06]
2021-01-29 06:50:19,061 - pyswarms.single.local_best - INFO - Optimize for 500 iters with {'c1': 0.1, 'c2': 0.3, 'w': 0.9, 'k': 5, 'p': 2}
2021-01-29 06:50:54,011 - pyswarms.single.local_best - INFO - Optimization finished | best cost: 681.1698275861208, best pos: [1.98000570e+00 1.08301396e+00 1.32430927e+00 8.49823487e+01
 1.16805424e+02 1.65459513e-01 2.19633229e-06 2.76725983e-06
 2.08792899e-06]
2021-01-29 06:50:54,051 - pyswarms.single.local_best - INFO - Optimize for 500 iters with {'c1': 0.1, 'c2': 0.3, 'w': 0.9, 'k': 5, 'p': 2}
2021-01-29 06:51:28,561 - pyswarms.single.local_best - INFO - Optimization finished | best cost: 633.3972223374142, best pos: [1.65773997e+00 5.25438070e-01 8.94398567e-01 8.45800290e+01
 1.04797191e+02 3.71126685e-01 7.61486748e-07 1.70303675e-06
 2.76829075e-06]
2021-01-29 06:51:28,611 - pyswarms.single.local_best - INFO - Optimize for 500 iters with {'c1': 0.1, 'c2': 0.3, 'w': 0.9, 'k': 5, 'p': 2}
2021-01-29 06:52:02,802 - pyswarms.single.local_best - INFO - Optimization finished | best cost: 691.4007208474598, best pos: [1.76057799e+00 8.38355854e-01 1.19394979e+00 8.77465106e+01
 1.09614870e+02 2.05594945e-01 9.89451824e-07 2.92931757e-06
 3.21841196e-06]
2021-01-29 06:52:02,858 - pyswarms.single.local_best - INFO - Optimize for 500 iters with {'c1': 0.1, 'c2': 0.3, 'w': 0.9, 'k': 5, 'p': 2}
2021-01-29 06:52:39,893 - pyswarms.single.local_best - INFO - Optimization finished | best cost: 687.2518358635814, best pos: [1.45734882e+00 5.44069944e-01 7.09503394e-01 8.24026850e+01
 1.15715583e+02 5.47341818e-01 1.82989066e-06 2.41507449e-06
 1.10918139e-06]
2021-01-29 06:52:39,940 - pyswarms.single.local_best - INFO - Optimize for 500 iters with {'c1': 0.1, 'c2': 0.3, 'w': 0.9, 'k': 5, 'p': 2}
2021-01-29 06:53:16,615 - pyswarms.single.local_best - INFO - Optimization finished | best cost: 721.1815781759303, best pos: [1.99182324e+00 7.02564392e-01 9.08746458e-01 8.04907573e+01
 1.13888053e+02 3.57193152e-01 7.94741906e-07 1.67846180e-06
 2.01887245e-06]
2021-01-29 06:53:16,699 - pyswarms.single.local_best - INFO - Optimize for 500 iters with {'c1': 0.1, 'c2': 0.3, 'w': 0.9, 'k': 5, 'p': 2}
2021-01-29 06:53:53,275 - pyswarms.single.local_best - INFO - Optimization finished | best cost: 651.8732501109276, best pos: [1.91035674e+00 6.53968469e-01 9.53567483e-01 8.30804853e+01
 1.10760682e+02 3.36079261e-01 2.81281706e-06 5.94086169e-07
 1.85704023e-06]
2021-01-29 06:53:53,326 - pyswarms.single.local_best - INFO - Optimize for 500 iters with {'c1': 0.1, 'c2': 0.3, 'w': 0.9, 'k': 5, 'p': 2}
2021-01-29 06:54:28,395 - pyswarms.single.local_best - INFO - Optimization finished | best cost: 661.7580086986769, best pos: [1.88829691e+00 7.44569685e-01 1.04841499e+00 8.31683541e+01
 1.12243503e+02 2.81808553e-01 4.16037188e-07 1.26648620e-06
 2.98532374e-06]
2021-01-29 06:54:28,446 - pyswarms.single.local_best - INFO - Optimize for 500 iters with {'c1': 0.1, 'c2': 0.3, 'w': 0.9, 'k': 5, 'p': 2}
2021-01-29 06:55:05,170 - pyswarms.single.local_best - INFO - Optimization finished | best cost: 792.7477241453681, best pos: [1.31018090e+00 6.70543891e-01 9.57922655e-01 8.83983946e+01
 1.13081245e+02 3.55080848e-01 2.67901424e-06 2.42467994e-06
 3.02355088e-06]
2021-01-29 06:55:05,219 - pyswarms.single.local_best - INFO - Optimize for 500 iters with {'c1': 0.1, 'c2': 0.3, 'w': 0.9, 'k': 5, 'p': 2}
2021-01-29 06:55:42,691 - pyswarms.single.local_best - INFO - Optimization finished | best cost: 662.8369340656512, best pos: [1.45866374e+00 5.94896553e-01 8.81669505e-01 8.86298902e+01
 1.12169627e+02 3.85932947e-01 1.95662657e-06 3.06480192e-06
 1.27119674e-06]
2021-01-29 06:55:42,741 - pyswarms.single.local_best - INFO - Optimize for 500 iters with {'c1': 0.1, 'c2': 0.3, 'w': 0.9, 'k': 5, 'p': 2}
2021-01-29 06:56:17,947 - pyswarms.single.local_best - INFO - Optimization finished | best cost: 703.9099534545472, best pos: [1.71254834e+00 6.24345995e-01 8.10832134e-01 8.14031296e+01
 1.14049186e+02 4.33806745e-01 1.74123590e-06 2.67108596e-06
 1.41212187e-06]
2021-01-29 06:56:17,996 - pyswarms.single.local_best - INFO - Optimize for 500 iters with {'c1': 0.1, 'c2': 0.3, 'w': 0.9, 'k': 5, 'p': 2}
2021-01-29 06:56:51,863 - pyswarms.single.local_best - INFO - Optimization finished | best cost: 663.2071644839166, best pos: [1.81634787e+00 6.29761970e-01 1.03012500e+00 8.40136493e+01
 1.07916077e+02 2.96396387e-01 1.79306955e-06 1.83388114e-06
 2.92234176e-06]
2021-01-29 06:56:51,913 - pyswarms.single.local_best - INFO - Optimize for 500 iters with {'c1': 0.1, 'c2': 0.3, 'w': 0.9, 'k': 5, 'p': 2}
2021-01-29 06:57:26,361 - pyswarms.single.local_best - INFO - Optimization finished | best cost: 628.3597564732111, best pos: [1.88994924e+00 7.49921249e-01 9.34551763e-01 7.99894228e+01
 1.11677808e+02 3.32713611e-01 1.30660601e-06 2.32606888e-06
 2.27407368e-06]
2021-01-29 06:57:26,404 - pyswarms.single.local_best - INFO - Optimize for 500 iters with {'c1': 0.1, 'c2': 0.3, 'w': 0.9, 'k': 5, 'p': 2}
2021-01-29 06:58:01,358 - pyswarms.single.local_best - INFO - Optimization finished | best cost: 693.4920984808798, best pos: [1.94839337e+00 7.60025301e-01 1.05209840e+00 8.36182738e+01
 1.12067951e+02 2.79446927e-01 7.23236164e-07 1.86807289e-06
 2.03342193e-06]
2021-01-29 06:58:01,406 - pyswarms.single.local_best - INFO - Optimize for 500 iters with {'c1': 0.1, 'c2': 0.3, 'w': 0.9, 'k': 5, 'p': 2}
2021-01-29 06:58:36,265 - pyswarms.single.local_best - INFO - Optimization finished | best cost: 677.4866088656541, best pos: [1.99457714e+00 7.53782861e-01 9.33405765e-01 7.98779768e+01
 1.16368900e+02 3.26921707e-01 1.80490671e-06 2.23870544e-06
 2.43091381e-06]
2021-01-29 06:58:36,304 - pyswarms.single.local_best - INFO - Optimize for 500 iters with {'c1': 0.1, 'c2': 0.3, 'w': 0.9, 'k': 5, 'p': 2}
2021-01-29 06:59:10,610 - pyswarms.single.local_best - INFO - Optimization finished | best cost: 687.6519274661543, best pos: [1.79203321e+00 7.23681387e-01 9.05176403e-01 8.32402558e+01
 1.12683127e+02 3.57036911e-01 2.11343033e-06 1.49910521e-06
 1.13521809e-06]
2021-01-29 06:59:10,657 - pyswarms.single.local_best - INFO - Optimize for 500 iters with {'c1': 0.1, 'c2': 0.3, 'w': 0.9, 'k': 5, 'p': 2}
2021-01-29 06:59:46,670 - pyswarms.single.local_best - INFO - Optimization finished | best cost: 714.4301947460947, best pos: [1.73316442e+00 7.44768448e-01 1.16291121e+00 8.88012752e+01
 1.07947782e+02 2.20301113e-01 1.78935606e-06 3.26885696e-06
 2.68988731e-06]
2021-01-29 06:59:46,710 - pyswarms.single.local_best - INFO - Optimize for 500 iters with {'c1': 0.1, 'c2': 0.3, 'w': 0.9, 'k': 5, 'p': 2}
2021-01-29 07:00:41,081 - pyswarms.single.local_best - INFO - Optimization finished | best cost: 720.8371391624116, best pos: [1.74387097e+00 8.84647449e-01 1.24094339e+00 8.81916926e+01
 1.14524471e+02 2.00763405e-01 3.11293786e-06 1.53050565e-06
 3.12531657e-06]
2021-01-29 07:00:41,132 - pyswarms.single.local_best - INFO - Optimize for 500 iters with {'c1': 0.1, 'c2': 0.3, 'w': 0.9, 'k': 5, 'p': 2}
2021-01-29 07:01:51,722 - pyswarms.single.local_best - INFO - Optimization finished | best cost: 655.6315144289551, best pos: [1.73707353e+00 7.56992915e-01 1.16222687e+00 8.83416498e+01
 1.10114030e+02 2.29319442e-01 1.38622332e-06 1.06450092e-06
 3.08974444e-06]
2021-01-29 07:01:51,783 - pyswarms.single.local_best - INFO - Optimize for 500 iters with {'c1': 0.1, 'c2': 0.3, 'w': 0.9, 'k': 5, 'p': 2}
2021-01-29 07:03:01,320 - pyswarms.single.local_best - INFO - Optimization finished | best cost: 647.4357425414453, best pos: [1.49015136e+00 5.76334075e-01 8.45007658e-01 8.38698673e+01
 1.16543528e+02 4.53556318e-01 2.80350041e-06 2.46620916e-06
 1.61287608e-06]
2021-01-29 07:03:01,372 - pyswarms.single.local_best - INFO - Optimize for 500 iters with {'c1': 0.1, 'c2': 0.3, 'w': 0.9, 'k': 5, 'p': 2}
2021-01-29 07:04:10,821 - pyswarms.single.local_best - INFO - Optimization finished | best cost: 621.285396660033, best pos: [1.90229314e+00 7.03941164e-01 9.14203955e-01 7.88946770e+01
 1.09683870e+02 3.47374725e-01 1.30745362e-06 1.83522673e-06
 3.21388262e-06]
2021-01-29 07:04:10,862 - pyswarms.single.local_best - INFO - Optimize for 500 iters with {'c1': 0.1, 'c2': 0.3, 'w': 0.9, 'k': 5, 'p': 2}
2021-01-29 07:05:21,940 - pyswarms.single.local_best - INFO - Optimization finished | best cost: 666.9879349936601, best pos: [1.47436490e+00 5.92038829e-01 8.52309357e-01 8.46336206e+01
 1.13995665e+02 4.18775988e-01 1.76475203e-06 9.27061981e-07
 3.04023261e-06]
2021-01-29 07:05:21,991 - pyswarms.single.local_best - INFO - Optimize for 500 iters with {'c1': 0.1, 'c2': 0.3, 'w': 0.9, 'k': 5, 'p': 2}
2021-01-29 07:06:33,341 - pyswarms.single.local_best - INFO - Optimization finished | best cost: 680.4876267266941, best pos: [1.34518259e+00 4.26457265e-01 7.53498874e-01 8.61410704e+01
 1.07556948e+02 5.03974878e-01 1.02966973e-06 1.38700982e-06
 3.27467739e-06]
2021-01-29 07:06:33,392 - pyswarms.single.local_best - INFO - Optimize for 500 iters with {'c1': 0.1, 'c2': 0.3, 'w': 0.9, 'k': 5, 'p': 2}
2021-01-29 07:07:41,435 - pyswarms.single.local_best - INFO - Optimization finished | best cost: 667.8163211484285, best pos: [1.86671291e+00 6.02121559e-01 9.41281895e-01 8.29364470e+01
 1.09917600e+02 3.62429751e-01 2.30877422e-06 1.97856328e-06
 1.40534952e-06]
2021-01-29 07:07:41,486 - pyswarms.single.local_best - INFO - Optimize for 500 iters with {'c1': 0.1, 'c2': 0.3, 'w': 0.9, 'k': 5, 'p': 2}
2021-01-29 07:08:53,181 - pyswarms.single.local_best - INFO - Optimization finished | best cost: 670.9837777492312, best pos: [1.69884038e+00 8.43417743e-01 1.01444249e+00 8.44910954e+01
 1.09654908e+02 2.70989570e-01 1.52687589e-06 1.01719805e-06
 2.84277120e-06]
2021-01-29 07:08:53,240 - pyswarms.single.local_best - INFO - Optimize for 500 iters with {'c1': 0.1, 'c2': 0.3, 'w': 0.9, 'k': 5, 'p': 2}
2021-01-29 07:10:01,784 - pyswarms.single.local_best - INFO - Optimization finished | best cost: 629.9917312215698, best pos: [1.85917161e+00 7.47711506e-01 9.83158464e-01 8.10578698e+01
 1.17384024e+02 3.24466939e-01 1.88445060e-06 2.16909122e-06
 2.55921836e-06]
2021-01-29 07:10:01,828 - pyswarms.single.local_best - INFO - Optimize for 500 iters with {'c1': 0.1, 'c2': 0.3, 'w': 0.9, 'k': 5, 'p': 2}
2021-01-29 07:10:37,403 - pyswarms.single.local_best - INFO - Optimization finished | best cost: 667.1450502112831, best pos: [1.89241905e+00 8.75017519e-01 1.14522930e+00 8.32236097e+01
 1.11676637e+02 2.28510831e-01 9.29879383e-07 2.13339836e-06
 3.01422058e-06]
2021-01-29 07:10:37,450 - pyswarms.single.local_best - INFO - Optimize for 500 iters with {'c1': 0.1, 'c2': 0.3, 'w': 0.9, 'k': 5, 'p': 2}
2021-01-29 07:11:12,592 - pyswarms.single.local_best - INFO - Optimization finished | best cost: 636.2885210593311, best pos: [1.86357384e+00 5.43807070e-01 7.69443526e-01 8.10916672e+01
 1.12521472e+02 4.91986218e-01 1.27930864e-06 6.79497263e-07
 1.37496094e-06]
2021-01-29 07:11:12,636 - pyswarms.single.local_best - INFO - Optimize for 500 iters with {'c1': 0.1, 'c2': 0.3, 'w': 0.9, 'k': 5, 'p': 2}
2021-01-29 07:11:47,198 - pyswarms.single.local_best - INFO - Optimization finished | best cost: 711.3493482662584, best pos: [1.66483777e+00 6.40275420e-01 8.77474375e-01 8.27664920e+01
 1.08028533e+02 3.70870444e-01 2.45465837e-06 2.07669476e-06
 2.10344133e-06]
2021-01-29 07:11:47,242 - pyswarms.single.local_best - INFO - Optimize for 500 iters with {'c1': 0.1, 'c2': 0.3, 'w': 0.9, 'k': 5, 'p': 2}
2021-01-29 07:12:21,540 - pyswarms.single.local_best - INFO - Optimization finished | best cost: 671.43344833306, best pos: [1.96313766e+00 5.90665740e-01 9.64883964e-01 8.23563958e+01
 1.12869765e+02 3.57910758e-01 2.08060956e-06 1.08337838e-06
 2.18171232e-06]
2021-01-29 07:12:21,588 - pyswarms.single.local_best - INFO - Optimize for 500 iters with {'c1': 0.1, 'c2': 0.3, 'w': 0.9, 'k': 5, 'p': 2}
2021-01-29 07:12:57,681 - pyswarms.single.local_best - INFO - Optimization finished | best cost: 635.741729835367, best pos: [1.85425293e+00 5.67016221e-01 7.85726680e-01 7.93119270e+01
 1.10599368e+02 4.64370784e-01 1.03641862e-06 8.20034643e-07
 2.68181888e-06]
2021-01-29 07:12:57,730 - pyswarms.single.local_best - INFO - Optimize for 500 iters with {'c1': 0.1, 'c2': 0.3, 'w': 0.9, 'k': 5, 'p': 2}
2021-01-29 07:13:33,956 - pyswarms.single.local_best - INFO - Optimization finished | best cost: 592.5253599550499, best pos: [1.97457403e+00 5.80490583e-01 8.20381100e-01 8.02607463e+01
 1.12739083e+02 4.43221381e-01 9.84653486e-07 2.58469687e-06
 1.09979047e-06]
2021-01-29 07:13:34,001 - pyswarms.single.local_best - INFO - Optimize for 500 iters with {'c1': 0.1, 'c2': 0.3, 'w': 0.9, 'k': 5, 'p': 2}
2021-01-29 07:14:09,524 - pyswarms.single.local_best - INFO - Optimization finished | best cost: 642.5818581825083, best pos: [1.79497969e+00 5.92508007e-01 9.46713051e-01 8.48448395e+01
 1.10581216e+02 3.55609289e-01 7.10255070e-07 1.32125350e-06
 1.97974028e-06]
2021-01-29 07:14:09,571 - pyswarms.single.local_best - INFO - Optimize for 500 iters with {'c1': 0.1, 'c2': 0.3, 'w': 0.9, 'k': 5, 'p': 2}
2021-01-29 07:14:45,427 - pyswarms.single.local_best - INFO - Optimization finished | best cost: 678.3614976302614, best pos: [1.72432324e+00 7.77839085e-01 9.94498174e-01 8.46899121e+01
 1.15939146e+02 3.06397188e-01 1.18441340e-06 2.41334931e-06
 1.94367126e-06]
2021-01-29 07:14:45,478 - pyswarms.single.local_best - INFO - Optimize for 500 iters with {'c1': 0.1, 'c2': 0.3, 'w': 0.9, 'k': 5, 'p': 2}
2021-01-29 07:15:21,453 - pyswarms.single.local_best - INFO - Optimization finished | best cost: 704.857925430743, best pos: [1.84613527e+00 7.65137577e-01 1.00439213e+00 8.23143390e+01
 1.17290455e+02 3.15359026e-01 1.22835891e-06 2.00791991e-06
 2.12586533e-06]
2021-01-29 07:15:21,505 - pyswarms.single.local_best - INFO - Optimize for 500 iters with {'c1': 0.1, 'c2': 0.3, 'w': 0.9, 'k': 5, 'p': 2}
2021-01-29 07:15:56,249 - pyswarms.single.local_best - INFO - Optimization finished | best cost: 668.1904624630648, best pos: [1.73495538e+00 6.44933978e-01 7.89809721e-01 7.92267931e+01
 1.13084747e+02 4.48631872e-01 1.68518149e-06 1.73071798e-06
 2.05209008e-06]
2021-01-29 07:15:56,294 - pyswarms.single.local_best - INFO - Optimize for 500 iters with {'c1': 0.1, 'c2': 0.3, 'w': 0.9, 'k': 5, 'p': 2}
2021-01-29 07:16:32,726 - pyswarms.single.local_best - INFO - Optimization finished | best cost: 694.0225296158908, best pos: [1.39576950e+00 5.19827359e-01 7.85781140e-01 8.47129254e+01
 1.13032901e+02 4.81999967e-01 2.32849224e-06 8.18223783e-07
 3.11457427e-06]
2021-01-29 07:16:32,770 - pyswarms.single.local_best - INFO - Optimize for 500 iters with {'c1': 0.1, 'c2': 0.3, 'w': 0.9, 'k': 5, 'p': 2}
2021-01-29 07:17:07,095 - pyswarms.single.local_best - INFO - Optimization finished | best cost: 707.2617400267268, best pos: [1.82626257e+00 9.07236323e-01 1.26796238e+00 8.82020612e+01
 1.10816188e+02 1.80647822e-01 2.69283894e-06 1.18019611e-06
 2.75548332e-06]
2021-01-29 07:17:07,150 - pyswarms.single.local_best - INFO - Optimize for 500 iters with {'c1': 0.1, 'c2': 0.3, 'w': 0.9, 'k': 5, 'p': 2}
2021-01-29 07:17:42,466 - pyswarms.single.local_best - INFO - Optimization finished | best cost: 767.7237366477483, best pos: [1.80412233e+00 8.33803595e-01 1.13009464e+00 8.72052934e+01
 1.15800103e+02 2.48773252e-01 2.07267365e-06 2.04494448e-06
 1.71106622e-06]
2021-01-29 07:17:42,512 - pyswarms.single.local_best - INFO - Optimize for 500 iters with {'c1': 0.1, 'c2': 0.3, 'w': 0.9, 'k': 5, 'p': 2}
2021-01-29 07:18:16,603 - pyswarms.single.local_best - INFO - Optimization finished | best cost: 665.0352973969455, best pos: [1.93523436e+00 7.01635716e-01 1.08976154e+00 8.42974566e+01
 1.10065111e+02 2.70501932e-01 1.06520677e-06 2.15501975e-06
 2.26172655e-06]
2021-01-29 07:18:16,652 - pyswarms.single.local_best - INFO - Optimize for 500 iters with {'c1': 0.1, 'c2': 0.3, 'w': 0.9, 'k': 5, 'p': 2}
2021-01-29 07:18:52,316 - pyswarms.single.local_best - INFO - Optimization finished | best cost: 660.6544884616007, best pos: [1.82328741e+00 8.11413549e-01 1.02928312e+00 8.24221676e+01
 1.15132622e+02 2.82449234e-01 4.05349356e-07 2.05654293e-06
 3.01079862e-06]
2021-01-29 07:18:52,364 - pyswarms.single.local_best - INFO - Optimize for 500 iters with {'c1': 0.1, 'c2': 0.3, 'w': 0.9, 'k': 5, 'p': 2}
2021-01-29 07:19:27,392 - pyswarms.single.local_best - INFO - Optimization finished | best cost: 691.9843176507802, best pos: [1.91036086e+00 4.86853851e-01 6.82558224e-01 7.74466756e+01
 1.12183735e+02 5.98008474e-01 1.72850484e-06 2.57166550e-06
 1.03802725e-06]
2021-01-29 07:19:27,439 - pyswarms.single.local_best - INFO - Optimize for 500 iters with {'c1': 0.1, 'c2': 0.3, 'w': 0.9, 'k': 5, 'p': 2}
2021-01-29 07:20:02,753 - pyswarms.single.local_best - INFO - Optimization finished | best cost: 668.2700103410778, best pos: [1.99865134e+00 7.09331817e-01 9.18379195e-01 7.72562575e+01
 1.13459714e+02 3.64787142e-01 2.02860522e-06 3.04321841e-06
 2.48510758e-06]
2021-01-29 07:20:02,804 - pyswarms.single.local_best - INFO - Optimize for 500 iters with {'c1': 0.1, 'c2': 0.3, 'w': 0.9, 'k': 5, 'p': 2}
2021-01-29 07:20:37,317 - pyswarms.single.local_best - INFO - Optimization finished | best cost: 707.8980249364458, best pos: [1.86887482e+00 6.85994856e-01 8.98227538e-01 7.75019968e+01
 1.12210806e+02 3.75432650e-01 2.94174605e-06 2.84707805e-06
 3.21490996e-06]
2021-01-29 07:20:37,364 - pyswarms.single.local_best - INFO - Optimize for 500 iters with {'c1': 0.1, 'c2': 0.3, 'w': 0.9, 'k': 5, 'p': 2}
2021-01-29 07:21:12,458 - pyswarms.single.local_best - INFO - Optimization finished | best cost: 617.5929022600961, best pos: [1.83377335e+00 6.38008728e-01 8.17073106e-01 7.99793126e+01
 1.15970250e+02 4.49983051e-01 1.21081381e-06 2.13559573e-06
 1.00697230e-06]
2021-01-29 07:21:12,503 - pyswarms.single.local_best - INFO - Optimize for 500 iters with {'c1': 0.1, 'c2': 0.3, 'w': 0.9, 'k': 5, 'p': 2}
2021-01-29 07:21:47,081 - pyswarms.single.local_best - INFO - Optimization finished | best cost: 654.6949580985854, best pos: [1.88596399e+00 6.29840700e-01 9.77635134e-01 8.32440269e+01
 1.06858675e+02 3.13803847e-01 2.03646090e-06 2.03004947e-06
 2.25078609e-06]
2021-01-29 07:21:47,136 - pyswarms.single.local_best - INFO - Optimize for 500 iters with {'c1': 0.1, 'c2': 0.3, 'w': 0.9, 'k': 5, 'p': 2}
2021-01-29 07:22:20,988 - pyswarms.single.local_best - INFO - Optimization finished | best cost: 629.6559316039336, best pos: [1.65888211e+00 6.77317925e-01 8.30002816e-01 8.15142312e+01
 1.08556786e+02 3.97050792e-01 9.69261578e-07 2.46143223e-06
 2.00006033e-06]
2021-01-29 07:22:21,036 - pyswarms.single.local_best - INFO - Optimize for 500 iters with {'c1': 0.1, 'c2': 0.3, 'w': 0.9, 'k': 5, 'p': 2}
2021-01-29 07:22:56,130 - pyswarms.single.local_best - INFO - Optimization finished | best cost: 696.3672940580219, best pos: [1.75620919e+00 1.16054601e+00 1.34483183e+00 8.70452598e+01
 1.22946004e+02 1.56120949e-01 1.16192372e-06 2.25393463e-06
 3.25805712e-06]
2021-01-29 07:22:56,178 - pyswarms.single.local_best - INFO - Optimize for 500 iters with {'c1': 0.1, 'c2': 0.3, 'w': 0.9, 'k': 5, 'p': 2}
2021-01-29 07:23:31,139 - pyswarms.single.local_best - INFO - Optimization finished | best cost: 681.0532821355207, best pos: [1.88145606e+00 7.64292780e-01 1.02087994e+00 8.02617563e+01
 1.13411394e+02 3.06537445e-01 1.74963099e-06 1.79501175e-06
 2.78217910e-06]
2021-01-29 12:37:10,625 - pyswarms.single.local_best - INFO - Optimize for 500 iters with {'c1': 0.1, 'c2': 0.3, 'w': 0.9, 'k': 5, 'p': 2}
2021-01-29 12:37:40,497 - pyswarms.single.local_best - INFO - Optimization finished | best cost: 960.8349845666999, best pos: [9.91555406e-01 1.21937800e+00 1.36775161e+02 3.51003505e-01
 6.45736163e-06 1.09840027e-05 9.15869614e-06]
2021-01-29 12:37:40,527 - pyswarms.single.local_best - INFO - Optimize for 500 iters with {'c1': 0.1, 'c2': 0.3, 'w': 0.9, 'k': 5, 'p': 2}
2021-01-29 12:38:07,990 - pyswarms.single.local_best - INFO - Optimization finished | best cost: 982.1130963931378, best pos: [1.10011315e+00 1.88932988e+00 1.39814529e+02 2.95279351e-01
 3.72717160e-06 2.14137080e-06 1.02193488e-05]
2021-01-29 12:38:08,016 - pyswarms.single.local_best - INFO - Optimize for 500 iters with {'c1': 0.1, 'c2': 0.3, 'w': 0.9, 'k': 5, 'p': 2}
2021-01-29 12:38:37,332 - pyswarms.single.local_best - INFO - Optimization finished | best cost: 906.5993303423111, best pos: [7.97945495e-01 1.06010368e+00 1.38874555e+02 5.00640081e-01
 9.79331767e-06 1.09229788e-05 9.63921364e-06]
2021-01-29 12:38:37,359 - pyswarms.single.local_best - INFO - Optimize for 500 iters with {'c1': 0.1, 'c2': 0.3, 'w': 0.9, 'k': 5, 'p': 2}
2021-01-29 12:45:43,558 - pyswarms.single.local_best - INFO - Optimize for 500 iters with {'c1': 0.1, 'c2': 0.3, 'w': 0.9, 'k': 5, 'p': 2}
2021-01-29 12:46:07,971 - pyswarms.single.local_best - INFO - Optimize for 500 iters with {'c1': 0.1, 'c2': 0.3, 'w': 0.9, 'k': 5, 'p': 2}
2021-01-29 12:46:36,634 - pyswarms.single.local_best - INFO - Optimization finished | best cost: 909.6116848419796, best pos: [1.25738677e+00 1.79223124e+00 1.36568103e+02 2.08350471e-01
 3.41141481e-06 1.06696681e-05 9.07139413e-06]
2021-01-29 12:46:36,669 - pyswarms.single.local_best - INFO - Optimize for 500 iters with {'c1': 0.1, 'c2': 0.3, 'w': 0.9, 'k': 5, 'p': 2}
2021-01-29 12:47:05,595 - pyswarms.single.local_best - INFO - Optimization finished | best cost: 960.3928892107326, best pos: [1.14674318e+00 1.60788761e+00 1.39364481e+02 2.68112655e-01
 1.68538129e-07 5.75871312e-06 1.09590069e-05]
2021-01-29 12:47:05,624 - pyswarms.single.local_best - INFO - Optimize for 500 iters with {'c1': 0.1, 'c2': 0.3, 'w': 0.9, 'k': 5, 'p': 2}
2021-01-29 12:47:32,910 - pyswarms.single.local_best - INFO - Optimization finished | best cost: 1002.6052799643396, best pos: [7.60699725e-01 1.28831411e+00 1.39634704e+02 5.39587489e-01
 9.11336898e-06 8.16289718e-06 1.06839417e-05]
2021-01-29 12:47:32,937 - pyswarms.single.local_best - INFO - Optimize for 500 iters with {'c1': 0.1, 'c2': 0.3, 'w': 0.9, 'k': 5, 'p': 2}
2021-01-29 12:48:01,228 - pyswarms.single.local_best - INFO - Optimization finished | best cost: 926.54342365968, best pos: [7.61751244e-01 1.04973854e+00 1.40034915e+02 5.48315933e-01
 6.52644001e-06 7.81589247e-06 1.05818156e-05]
2021-01-29 12:48:01,258 - pyswarms.single.local_best - INFO - Optimize for 500 iters with {'c1': 0.1, 'c2': 0.3, 'w': 0.9, 'k': 5, 'p': 2}
2021-01-29 12:48:28,581 - pyswarms.single.local_best - INFO - Optimization finished | best cost: 974.1975176025555, best pos: [8.58423049e-01 1.24296147e+00 1.38291737e+02 4.43646503e-01
 8.71901359e-06 9.30806784e-06 1.02263178e-05]
2021-01-29 12:48:28,610 - pyswarms.single.local_best - INFO - Optimize for 500 iters with {'c1': 0.1, 'c2': 0.3, 'w': 0.9, 'k': 5, 'p': 2}
2021-01-29 12:48:56,576 - pyswarms.single.local_best - INFO - Optimization finished | best cost: 922.3506943191956, best pos: [7.12027595e-01 1.31636645e+00 1.39628634e+02 5.87671727e-01
 9.90809161e-06 9.66005916e-06 1.08149278e-05]
2021-01-29 12:48:56,604 - pyswarms.single.local_best - INFO - Optimize for 500 iters with {'c1': 0.1, 'c2': 0.3, 'w': 0.9, 'k': 5, 'p': 2}
2021-01-29 12:49:25,086 - pyswarms.single.local_best - INFO - Optimization finished | best cost: 912.2038612918969, best pos: [1.31691741e+00 1.96474216e+00 1.38257416e+02 1.89835193e-01
 6.41837361e-06 9.10717816e-06 8.66642936e-06]
2021-01-29 12:49:25,115 - pyswarms.single.local_best - INFO - Optimize for 500 iters with {'c1': 0.1, 'c2': 0.3, 'w': 0.9, 'k': 5, 'p': 2}
2021-01-29 12:49:53,780 - pyswarms.single.local_best - INFO - Optimization finished | best cost: 966.4375800471909, best pos: [1.00442914e+00 1.28587124e+00 1.35283038e+02 3.32653025e-01
 1.08710568e-05 4.30662038e-06 1.05569409e-05]
2021-01-29 12:49:53,809 - pyswarms.single.local_best - INFO - Optimize for 500 iters with {'c1': 0.1, 'c2': 0.3, 'w': 0.9, 'k': 5, 'p': 2}
2021-01-29 12:50:21,221 - pyswarms.single.local_best - INFO - Optimization finished | best cost: 971.6169527661802, best pos: [7.84839211e-01 1.34135697e+00 1.39928833e+02 5.23927134e-01
 9.70131459e-06 4.49938182e-06 1.02685029e-05]
2021-01-29 12:50:21,248 - pyswarms.single.local_best - INFO - Optimize for 500 iters with {'c1': 0.1, 'c2': 0.3, 'w': 0.9, 'k': 5, 'p': 2}
2021-01-29 12:50:48,843 - pyswarms.single.local_best - INFO - Optimization finished | best cost: 983.5130580377881, best pos: [9.61989709e-01 1.53311194e+00 1.39529745e+02 3.66041633e-01
 5.65881428e-06 9.70736323e-06 1.07088482e-05]
2021-01-29 12:50:48,870 - pyswarms.single.local_best - INFO - Optimize for 500 iters with {'c1': 0.1, 'c2': 0.3, 'w': 0.9, 'k': 5, 'p': 2}
2021-01-29 12:51:17,606 - pyswarms.single.local_best - INFO - Optimization finished | best cost: 946.8782793703002, best pos: [9.98982712e-01 1.63074402e+00 1.38916148e+02 3.36239834e-01
 9.00500970e-06 4.87431999e-06 1.08099094e-05]
2021-01-29 12:51:17,637 - pyswarms.single.local_best - INFO - Optimize for 500 iters with {'c1': 0.1, 'c2': 0.3, 'w': 0.9, 'k': 5, 'p': 2}
2021-01-29 12:51:46,923 - pyswarms.single.local_best - INFO - Optimization finished | best cost: 869.6700979108317, best pos: [1.00680943e+00 1.39788617e+00 1.37341665e+02 3.29741628e-01
 8.95332583e-06 6.42239741e-06 1.08403282e-05]
2021-01-29 12:51:46,950 - pyswarms.single.local_best - INFO - Optimize for 500 iters with {'c1': 0.1, 'c2': 0.3, 'w': 0.9, 'k': 5, 'p': 2}
2021-01-29 12:52:16,259 - pyswarms.single.local_best - INFO - Optimization finished | best cost: 948.1606254866495, best pos: [1.45615477e+00 1.87269530e+00 1.38410793e+02 1.42089699e-01
 1.98192352e-06 5.35717373e-06 1.05004260e-05]
2021-01-29 12:52:16,287 - pyswarms.single.local_best - INFO - Optimize for 500 iters with {'c1': 0.1, 'c2': 0.3, 'w': 0.9, 'k': 5, 'p': 2}
2021-01-29 12:52:43,156 - pyswarms.single.local_best - INFO - Optimization finished | best cost: 964.2205146102556, best pos: [1.10678177e+00 1.49279708e+00 1.36402345e+02 2.77099131e-01
 5.62583196e-06 4.12246917e-06 1.11465703e-05]
2021-01-29 12:52:43,185 - pyswarms.single.local_best - INFO - Optimize for 500 iters with {'c1': 0.1, 'c2': 0.3, 'w': 0.9, 'k': 5, 'p': 2}
2021-01-29 12:53:09,853 - pyswarms.single.local_best - INFO - Optimization finished | best cost: 945.1950216865414, best pos: [9.48981617e-01 1.45572944e+00 1.39547040e+02 3.78403097e-01
 6.74967489e-06 5.70362402e-06 1.09908591e-05]
2021-01-29 12:53:09,880 - pyswarms.single.local_best - INFO - Optimize for 500 iters with {'c1': 0.1, 'c2': 0.3, 'w': 0.9, 'k': 5, 'p': 2}
2021-01-29 12:53:38,210 - pyswarms.single.local_best - INFO - Optimization finished | best cost: 931.9459835404418, best pos: [1.20356066e+00 1.92383387e+00 1.37618150e+02 2.24197792e-01
 9.33015181e-06 6.76139528e-06 1.10431086e-05]
2021-01-29 12:53:38,237 - pyswarms.single.local_best - INFO - Optimize for 500 iters with {'c1': 0.1, 'c2': 0.3, 'w': 0.9, 'k': 5, 'p': 2}
2021-01-29 12:54:06,520 - pyswarms.single.local_best - INFO - Optimization finished | best cost: 988.3209483376753, best pos: [1.11171472e+00 1.73494820e+00 1.38523784e+02 2.76218945e-01
 9.83540485e-06 9.09403287e-06 8.59981570e-06]
2021-01-29 12:54:06,549 - pyswarms.single.local_best - INFO - Optimize for 500 iters with {'c1': 0.1, 'c2': 0.3, 'w': 0.9, 'k': 5, 'p': 2}
2021-01-29 12:54:35,328 - pyswarms.single.local_best - INFO - Optimization finished | best cost: 905.0714195228697, best pos: [7.78732578e-01 1.58068838e+00 1.39947631e+02 5.16321743e-01
 1.03555623e-05 9.43788540e-06 1.04271208e-05]
2021-01-29 12:54:35,358 - pyswarms.single.local_best - INFO - Optimize for 500 iters with {'c1': 0.1, 'c2': 0.3, 'w': 0.9, 'k': 5, 'p': 2}
2021-01-29 12:55:01,762 - pyswarms.single.local_best - INFO - Optimization finished | best cost: 857.0731840897503, best pos: [7.29982411e-01 1.50167451e+00 1.40284276e+02 5.79286681e-01
 6.11619132e-06 1.11084568e-05 9.44697944e-06]
2021-01-29 12:55:01,788 - pyswarms.single.local_best - INFO - Optimize for 500 iters with {'c1': 0.1, 'c2': 0.3, 'w': 0.9, 'k': 5, 'p': 2}
2021-01-29 12:55:30,812 - pyswarms.single.local_best - INFO - Optimization finished | best cost: 966.6273782820566, best pos: [1.21882813e+00 1.72404767e+00 1.37166449e+02 2.18143563e-01
 1.04422185e-05 8.84207211e-06 1.04336107e-05]
2021-01-29 12:55:30,843 - pyswarms.single.local_best - INFO - Optimize for 500 iters with {'c1': 0.1, 'c2': 0.3, 'w': 0.9, 'k': 5, 'p': 2}
2021-01-29 12:55:57,453 - pyswarms.single.local_best - INFO - Optimization finished | best cost: 911.446805465678, best pos: [8.01661451e-01 1.09499159e+00 1.38659649e+02 4.96547264e-01
 7.65160853e-06 9.00912718e-06 1.07268042e-05]
2021-01-29 12:55:57,482 - pyswarms.single.local_best - INFO - Optimize for 500 iters with {'c1': 0.1, 'c2': 0.3, 'w': 0.9, 'k': 5, 'p': 2}
2021-01-29 12:56:23,843 - pyswarms.single.local_best - INFO - Optimization finished | best cost: 947.3267667699077, best pos: [1.10616672e+00 1.49610052e+00 1.37611729e+02 2.72072087e-01
 1.03054796e-05 8.21322401e-06 1.05568173e-05]
2021-01-29 12:56:23,872 - pyswarms.single.local_best - INFO - Optimize for 500 iters with {'c1': 0.1, 'c2': 0.3, 'w': 0.9, 'k': 5, 'p': 2}
2021-01-29 12:56:52,128 - pyswarms.single.local_best - INFO - Optimization finished | best cost: 923.5823677428016, best pos: [9.94797552e-01 1.48465038e+00 1.37803254e+02 3.42218001e-01
 7.58574820e-06 4.68449373e-06 1.09670165e-05]
2021-01-29 12:56:52,157 - pyswarms.single.local_best - INFO - Optimize for 500 iters with {'c1': 0.1, 'c2': 0.3, 'w': 0.9, 'k': 5, 'p': 2}
2021-01-29 12:57:19,154 - pyswarms.single.local_best - INFO - Optimization finished | best cost: 1024.7370646353122, best pos: [7.51668441e-01 1.31209326e+00 1.40171988e+02 5.54945228e-01
 5.45581627e-06 1.05929386e-05 1.10216463e-05]
2021-01-29 12:57:19,182 - pyswarms.single.local_best - INFO - Optimize for 500 iters with {'c1': 0.1, 'c2': 0.3, 'w': 0.9, 'k': 5, 'p': 2}
2021-01-29 12:57:47,519 - pyswarms.single.local_best - INFO - Optimization finished | best cost: 940.9898523834179, best pos: [9.56060100e-01 1.26552075e+00 1.36206835e+02 3.64198327e-01
 6.97425875e-06 9.20958340e-06 1.05870004e-05]
2021-01-29 12:57:47,548 - pyswarms.single.local_best - INFO - Optimize for 500 iters with {'c1': 0.1, 'c2': 0.3, 'w': 0.9, 'k': 5, 'p': 2}
2021-01-29 12:58:14,415 - pyswarms.single.local_best - INFO - Optimization finished | best cost: 941.9532263383571, best pos: [1.28329735e+00 1.78535196e+00 1.38090749e+02 1.97413263e-01
 4.54425716e-06 9.68351677e-06 1.10390305e-05]
2021-01-29 12:58:14,447 - pyswarms.single.local_best - INFO - Optimize for 500 iters with {'c1': 0.1, 'c2': 0.3, 'w': 0.9, 'k': 5, 'p': 2}
2021-01-29 12:58:42,700 - pyswarms.single.local_best - INFO - Optimization finished | best cost: 956.1472703509494, best pos: [7.86082161e-01 1.66356694e+00 1.40792290e+02 5.29451983e-01
 6.98646617e-06 3.49244004e-06 1.07250481e-05]
2021-01-29 12:58:42,730 - pyswarms.single.local_best - INFO - Optimize for 500 iters with {'c1': 0.1, 'c2': 0.3, 'w': 0.9, 'k': 5, 'p': 2}
2021-01-29 12:59:10,416 - pyswarms.single.local_best - INFO - Optimization finished | best cost: 932.8704994650238, best pos: [1.53664299e+00 1.91562005e+00 1.35985216e+02 1.27204420e-01
 1.05150430e-05 9.01306889e-06 5.98035799e-06]
2021-01-29 12:59:10,445 - pyswarms.single.local_best - INFO - Optimize for 500 iters with {'c1': 0.1, 'c2': 0.3, 'w': 0.9, 'k': 5, 'p': 2}
2021-01-29 12:59:37,910 - pyswarms.single.local_best - INFO - Optimization finished | best cost: 964.742151201004, best pos: [1.42526538e+00 1.90093823e+00 1.37625673e+02 1.62556807e-01
 5.78108572e-06 4.43826956e-06 7.38434928e-06]
2021-01-29 12:59:37,939 - pyswarms.single.local_best - INFO - Optimize for 500 iters with {'c1': 0.1, 'c2': 0.3, 'w': 0.9, 'k': 5, 'p': 2}
2021-01-29 13:00:05,742 - pyswarms.single.local_best - INFO - Optimization finished | best cost: 942.1410053942701, best pos: [1.23239202e+00 1.87261513e+00 1.39633713e+02 2.21535314e-01
 6.89640548e-06 6.93049284e-06 1.03261977e-05]
2021-01-29 13:00:05,774 - pyswarms.single.local_best - INFO - Optimize for 500 iters with {'c1': 0.1, 'c2': 0.3, 'w': 0.9, 'k': 5, 'p': 2}
2021-01-29 13:00:32,645 - pyswarms.single.local_best - INFO - Optimization finished | best cost: 943.3412242408763, best pos: [1.24288228e+00 1.88087829e+00 1.40222675e+02 2.24602032e-01
 1.06541839e-05 3.21294284e-06 8.19826715e-06]
2021-01-29 13:00:32,676 - pyswarms.single.local_best - INFO - Optimize for 500 iters with {'c1': 0.1, 'c2': 0.3, 'w': 0.9, 'k': 5, 'p': 2}
2021-01-29 13:00:59,568 - pyswarms.single.local_best - INFO - Optimization finished | best cost: 986.558414778809, best pos: [9.20955856e-01 1.56212453e+00 1.39860901e+02 4.02819827e-01
 8.55867620e-06 6.07557714e-06 9.71216039e-06]
2021-01-29 13:00:59,597 - pyswarms.single.local_best - INFO - Optimize for 500 iters with {'c1': 0.1, 'c2': 0.3, 'w': 0.9, 'k': 5, 'p': 2}
2021-01-29 13:01:28,641 - pyswarms.single.local_best - INFO - Optimization finished | best cost: 960.3643851716154, best pos: [1.16823050e+00 1.82953378e+00 1.39270281e+02 2.46899274e-01
 2.11123698e-06 8.89913701e-06 1.10380928e-05]
2021-01-29 13:01:28,671 - pyswarms.single.local_best - INFO - Optimize for 500 iters with {'c1': 0.1, 'c2': 0.3, 'w': 0.9, 'k': 5, 'p': 2}
2021-01-29 13:01:55,834 - pyswarms.single.local_best - INFO - Optimization finished | best cost: 952.8339655594411, best pos: [7.98504000e-01 1.57916665e+00 1.40296294e+02 5.08621315e-01
 1.07582730e-05 1.04701339e-05 7.95215200e-06]
2021-01-29 13:01:55,866 - pyswarms.single.local_best - INFO - Optimize for 500 iters with {'c1': 0.1, 'c2': 0.3, 'w': 0.9, 'k': 5, 'p': 2}
2021-01-29 13:02:24,665 - pyswarms.single.local_best - INFO - Optimization finished | best cost: 956.3188901199691, best pos: [1.41406980e+00 1.94271380e+00 1.36984773e+02 1.53025566e-01
 6.53223890e-06 6.73823977e-06 9.39094887e-06]
2021-01-29 13:02:24,695 - pyswarms.single.local_best - INFO - Optimize for 500 iters with {'c1': 0.1, 'c2': 0.3, 'w': 0.9, 'k': 5, 'p': 2}
2021-01-29 13:02:51,515 - pyswarms.single.local_best - INFO - Optimization finished | best cost: 983.8256990672211, best pos: [6.73766241e-01 9.98494874e-01 1.39489040e+02 6.55389255e-01
 9.28931535e-06 7.85343872e-06 1.10371801e-05]
2021-01-29 13:02:51,545 - pyswarms.single.local_best - INFO - Optimize for 500 iters with {'c1': 0.1, 'c2': 0.3, 'w': 0.9, 'k': 5, 'p': 2}
2021-01-29 13:03:18,954 - pyswarms.single.local_best - INFO - Optimization finished | best cost: 946.7749222566282, best pos: [1.15625558e+00 1.99700054e+00 1.40841739e+02 2.73210785e-01
 7.74779326e-06 6.73133316e-06 6.40190842e-06]
2021-01-29 13:03:18,985 - pyswarms.single.local_best - INFO - Optimize for 500 iters with {'c1': 0.1, 'c2': 0.3, 'w': 0.9, 'k': 5, 'p': 2}
2021-01-29 13:03:45,503 - pyswarms.single.local_best - INFO - Optimization finished | best cost: 899.0870721323448, best pos: [1.32282979e+00 1.65949180e+00 1.36079346e+02 1.83294018e-01
 5.69529119e-06 1.02424568e-05 9.46420864e-06]
2021-01-29 13:03:45,532 - pyswarms.single.local_best - INFO - Optimize for 500 iters with {'c1': 0.1, 'c2': 0.3, 'w': 0.9, 'k': 5, 'p': 2}
2021-01-29 13:04:12,483 - pyswarms.single.local_best - INFO - Optimization finished | best cost: 928.4838138627938, best pos: [9.53452863e-01 1.29981774e+00 1.38417690e+02 3.73902713e-01
 2.19104146e-06 1.00502098e-05 1.09856112e-05]
2021-01-29 13:04:12,514 - pyswarms.single.local_best - INFO - Optimize for 500 iters with {'c1': 0.1, 'c2': 0.3, 'w': 0.9, 'k': 5, 'p': 2}
2021-01-29 13:04:39,399 - pyswarms.single.local_best - INFO - Optimization finished | best cost: 978.9529772948072, best pos: [8.45441517e-01 1.18898759e+00 1.39459111e+02 4.53425096e-01
 1.06716689e-05 9.83945700e-06 1.03670590e-05]
2021-01-29 13:04:39,429 - pyswarms.single.local_best - INFO - Optimize for 500 iters with {'c1': 0.1, 'c2': 0.3, 'w': 0.9, 'k': 5, 'p': 2}
2021-01-29 13:05:06,936 - pyswarms.single.local_best - INFO - Optimization finished | best cost: 922.1651882453517, best pos: [1.45156505e+00 1.86646149e+00 1.36397595e+02 1.41335617e-01
 1.03437989e-05 8.16462676e-06 8.53092497e-06]
2021-01-29 13:05:06,966 - pyswarms.single.local_best - INFO - Optimize for 500 iters with {'c1': 0.1, 'c2': 0.3, 'w': 0.9, 'k': 5, 'p': 2}
2021-01-29 13:05:34,176 - pyswarms.single.local_best - INFO - Optimization finished | best cost: 962.231074254086, best pos: [1.34352361e+00 1.79530771e+00 1.36800984e+02 1.79132593e-01
 4.93254654e-06 5.35198898e-06 1.03577505e-05]
2021-01-29 13:05:34,204 - pyswarms.single.local_best - INFO - Optimize for 500 iters with {'c1': 0.1, 'c2': 0.3, 'w': 0.9, 'k': 5, 'p': 2}
2021-01-29 13:06:03,861 - pyswarms.single.local_best - INFO - Optimization finished | best cost: 919.892028659453, best pos: [1.25503053e+00 1.92284947e+00 1.39466282e+02 2.25182225e-01
 9.77654809e-06 1.67996744e-07 7.85819033e-06]
2021-01-29 13:06:03,886 - pyswarms.single.local_best - INFO - Optimize for 500 iters with {'c1': 0.1, 'c2': 0.3, 'w': 0.9, 'k': 5, 'p': 2}
2021-01-29 13:06:32,280 - pyswarms.single.local_best - INFO - Optimization finished | best cost: 946.2090347428759, best pos: [8.63430628e-01 1.27220463e+00 1.38358449e+02 4.33481162e-01
 8.85117435e-06 9.99613319e-06 1.09067252e-05]
2021-01-29 13:06:32,310 - pyswarms.single.local_best - INFO - Optimize for 500 iters with {'c1': 0.1, 'c2': 0.3, 'w': 0.9, 'k': 5, 'p': 2}
2021-01-29 13:06:59,010 - pyswarms.single.local_best - INFO - Optimization finished | best cost: 949.4516434534669, best pos: [1.13794929e+00 1.73632296e+00 1.38628433e+02 2.64075242e-01
 9.45824741e-06 4.06135342e-06 9.74877141e-06]
2021-01-29 13:06:59,036 - pyswarms.single.local_best - INFO - Optimize for 500 iters with {'c1': 0.1, 'c2': 0.3, 'w': 0.9, 'k': 5, 'p': 2}
2021-01-29 13:07:26,347 - pyswarms.single.local_best - INFO - Optimization finished | best cost: 942.124292138302, best pos: [9.88838127e-01 1.70243843e+00 1.39627017e+02 3.43354894e-01
 4.55392343e-06 1.06669686e-05 1.11642704e-05]
2021-01-29 13:07:26,375 - pyswarms.single.local_best - INFO - Optimize for 500 iters with {'c1': 0.1, 'c2': 0.3, 'w': 0.9, 'k': 5, 'p': 2}
2021-01-29 13:07:52,844 - pyswarms.single.local_best - INFO - Optimization finished | best cost: 953.1453773241726, best pos: [1.63474024e+00 1.97986871e+00 1.36520502e+02 1.10272291e-01
 4.21680852e-06 7.68314869e-06 6.18268234e-06]
2021-01-29 13:07:52,873 - pyswarms.single.local_best - INFO - Optimize for 500 iters with {'c1': 0.1, 'c2': 0.3, 'w': 0.9, 'k': 5, 'p': 2}
2021-01-29 13:08:20,130 - pyswarms.single.local_best - INFO - Optimization finished | best cost: 928.457411908017, best pos: [8.96055472e-01 1.36273476e+00 1.38444387e+02 4.06210153e-01
 9.23165708e-06 1.01291224e-05 1.03312272e-05]
2021-01-29 13:08:20,161 - pyswarms.single.local_best - INFO - Optimize for 500 iters with {'c1': 0.1, 'c2': 0.3, 'w': 0.9, 'k': 5, 'p': 2}
2021-01-29 13:08:46,878 - pyswarms.single.local_best - INFO - Optimization finished | best cost: 936.5307637602048, best pos: [1.03531086e+00 1.22777349e+00 1.36355608e+02 3.15421266e-01
 5.79750471e-06 1.10689519e-05 1.11014241e-05]
2021-01-29 13:08:46,906 - pyswarms.single.local_best - INFO - Optimize for 500 iters with {'c1': 0.1, 'c2': 0.3, 'w': 0.9, 'k': 5, 'p': 2}
2021-01-29 13:09:15,448 - pyswarms.single.local_best - INFO - Optimization finished | best cost: 941.1299242394764, best pos: [1.10822683e+00 1.73377890e+00 1.38676379e+02 2.75207962e-01
 9.99766434e-06 4.21185945e-06 1.07701871e-05]
2021-01-29 13:09:15,477 - pyswarms.single.local_best - INFO - Optimize for 500 iters with {'c1': 0.1, 'c2': 0.3, 'w': 0.9, 'k': 5, 'p': 2}
2021-01-29 13:09:42,562 - pyswarms.single.local_best - INFO - Optimization finished | best cost: 952.3535387876576, best pos: [1.31755746e+00 1.97887731e+00 1.40098038e+02 1.92741072e-01
 8.43492493e-06 7.84494294e-06 8.62464720e-06]
2021-01-29 13:09:42,590 - pyswarms.single.local_best - INFO - Optimize for 500 iters with {'c1': 0.1, 'c2': 0.3, 'w': 0.9, 'k': 5, 'p': 2}
2021-01-29 13:10:10,699 - pyswarms.single.local_best - INFO - Optimization finished | best cost: 923.1250146012101, best pos: [1.35087911e+00 1.75163971e+00 1.36870178e+02 1.73850195e-01
 8.72044181e-06 2.08521277e-06 9.97515052e-06]
2021-01-29 13:10:10,730 - pyswarms.single.local_best - INFO - Optimize for 500 iters with {'c1': 0.1, 'c2': 0.3, 'w': 0.9, 'k': 5, 'p': 2}
2021-01-29 13:10:38,247 - pyswarms.single.local_best - INFO - Optimization finished | best cost: 957.4603760925326, best pos: [8.92077735e-01 1.86626731e+00 1.40618286e+02 4.16105869e-01
 9.98948356e-06 6.95173178e-06 1.04616711e-05]
2021-01-29 13:10:38,275 - pyswarms.single.local_best - INFO - Optimize for 500 iters with {'c1': 0.1, 'c2': 0.3, 'w': 0.9, 'k': 5, 'p': 2}
2021-01-29 13:11:04,980 - pyswarms.single.local_best - INFO - Optimization finished | best cost: 979.6941143959729, best pos: [1.07340636e+00 1.73397353e+00 1.39174306e+02 2.95070172e-01
 8.82446134e-06 8.16384720e-06 9.82456746e-06]
2021-01-29 13:11:05,007 - pyswarms.single.local_best - INFO - Optimize for 500 iters with {'c1': 0.1, 'c2': 0.3, 'w': 0.9, 'k': 5, 'p': 2}
2021-01-29 13:11:33,034 - pyswarms.single.local_best - INFO - Optimization finished | best cost: 913.6771190572698, best pos: [8.96375509e-01 1.52114349e+00 1.39224845e+02 4.08371643e-01
 1.08527709e-05 4.87243199e-06 1.11608582e-05]
2021-01-29 13:11:33,063 - pyswarms.single.local_best - INFO - Optimize for 500 iters with {'c1': 0.1, 'c2': 0.3, 'w': 0.9, 'k': 5, 'p': 2}
2021-01-29 13:11:59,714 - pyswarms.single.local_best - INFO - Optimization finished | best cost: 964.8159953110201, best pos: [1.09417280e+00 1.45562723e+00 1.36811120e+02 2.80610212e-01
 9.87595348e-06 4.86293463e-06 1.06453873e-05]
2021-01-29 13:11:59,744 - pyswarms.single.local_best - INFO - Optimize for 500 iters with {'c1': 0.1, 'c2': 0.3, 'w': 0.9, 'k': 5, 'p': 2}
2021-01-29 13:12:26,219 - pyswarms.single.local_best - INFO - Optimization finished | best cost: 926.7321310756802, best pos: [1.24086462e+00 1.68483932e+00 1.36939050e+02 2.10726547e-01
 1.02381732e-05 8.47601842e-06 1.00297574e-05]
2021-01-29 13:12:26,249 - pyswarms.single.local_best - INFO - Optimize for 500 iters with {'c1': 0.1, 'c2': 0.3, 'w': 0.9, 'k': 5, 'p': 2}
2021-01-29 13:12:53,793 - pyswarms.single.local_best - INFO - Optimization finished | best cost: 915.9201130867647, best pos: [9.39911258e-01 1.38530983e+00 1.37504244e+02 3.76266776e-01
 9.28748055e-06 5.81717427e-06 1.09175229e-05]
2021-01-29 13:12:53,824 - pyswarms.single.local_best - INFO - Optimize for 500 iters with {'c1': 0.1, 'c2': 0.3, 'w': 0.9, 'k': 5, 'p': 2}
2021-01-29 13:13:22,205 - pyswarms.single.local_best - INFO - Optimization finished | best cost: 923.8536676131619, best pos: [1.02420961e+00 1.68517475e+00 1.38199186e+02 3.16759433e-01
 9.28306512e-06 1.08828105e-05 1.01149842e-05]
2021-01-29 13:13:22,232 - pyswarms.single.local_best - INFO - Optimize for 500 iters with {'c1': 0.1, 'c2': 0.3, 'w': 0.9, 'k': 5, 'p': 2}
2021-01-29 13:13:50,362 - pyswarms.single.local_best - INFO - Optimization finished | best cost: 902.7201522299854, best pos: [9.38556793e-01 1.23602994e+00 1.36644153e+02 3.75224689e-01
 1.10487962e-05 7.48361229e-06 1.06025991e-05]
2021-01-29 13:13:50,388 - pyswarms.single.local_best - INFO - Optimize for 500 iters with {'c1': 0.1, 'c2': 0.3, 'w': 0.9, 'k': 5, 'p': 2}
2021-01-29 13:14:18,358 - pyswarms.single.local_best - INFO - Optimization finished | best cost: 902.3701579096962, best pos: [1.08655597e+00 1.84507947e+00 1.40094694e+02 3.02521254e-01
 3.91212650e-06 6.49942303e-06 8.77098377e-06]
2021-01-29 13:14:18,390 - pyswarms.single.local_best - INFO - Optimize for 500 iters with {'c1': 0.1, 'c2': 0.3, 'w': 0.9, 'k': 5, 'p': 2}
2021-01-29 13:14:46,183 - pyswarms.single.local_best - INFO - Optimization finished | best cost: 968.2837269202162, best pos: [7.64203865e-01 1.52351568e+00 1.40203993e+02 5.33912219e-01
 9.97340442e-06 9.72921094e-06 9.86943796e-06]
2021-01-29 13:14:46,210 - pyswarms.single.local_best - INFO - Optimize for 500 iters with {'c1': 0.1, 'c2': 0.3, 'w': 0.9, 'k': 5, 'p': 2}
2021-01-29 13:15:13,885 - pyswarms.single.local_best - INFO - Optimization finished | best cost: 963.4668912504683, best pos: [8.45814248e-01 1.16248485e+00 1.38270637e+02 4.55140896e-01
 9.01645884e-06 6.87708862e-06 1.08636533e-05]
2021-01-29 13:15:13,915 - pyswarms.single.local_best - INFO - Optimize for 500 iters with {'c1': 0.1, 'c2': 0.3, 'w': 0.9, 'k': 5, 'p': 2}
2021-01-29 13:15:41,850 - pyswarms.single.local_best - INFO - Optimization finished | best cost: 925.3303861897205, best pos: [1.32452924e+00 1.14013669e+00 1.25874427e+02 2.33823922e-01
 1.11711627e-05 2.71435754e-06 3.34277917e-06]
2021-01-29 13:15:41,887 - pyswarms.single.local_best - INFO - Optimize for 500 iters with {'c1': 0.1, 'c2': 0.3, 'w': 0.9, 'k': 5, 'p': 2}
2021-01-29 13:16:10,922 - pyswarms.single.local_best - INFO - Optimization finished | best cost: 939.8805362449781, best pos: [1.16529659e+00 1.68901099e+00 1.37082780e+02 2.41818688e-01
 7.69352160e-06 8.83711653e-06 1.05382285e-05]
2021-01-29 13:16:10,953 - pyswarms.single.local_best - INFO - Optimize for 500 iters with {'c1': 0.1, 'c2': 0.3, 'w': 0.9, 'k': 5, 'p': 2}
2021-01-29 13:16:38,695 - pyswarms.single.local_best - INFO - Optimization finished | best cost: 974.6466654592282, best pos: [8.54803310e-01 1.64277761e+00 1.40206363e+02 4.58965403e-01
 5.27760783e-06 9.47695674e-06 9.74524415e-06]
2021-01-29 13:16:38,724 - pyswarms.single.local_best - INFO - Optimize for 500 iters with {'c1': 0.1, 'c2': 0.3, 'w': 0.9, 'k': 5, 'p': 2}
2021-01-29 13:17:06,026 - pyswarms.single.local_best - INFO - Optimization finished | best cost: 924.4133792517323, best pos: [7.17484178e-01 1.42804124e+00 1.40183273e+02 5.87696308e-01
 7.56400745e-06 1.09690367e-05 1.10852260e-05]
2021-01-29 13:17:06,057 - pyswarms.single.local_best - INFO - Optimize for 500 iters with {'c1': 0.1, 'c2': 0.3, 'w': 0.9, 'k': 5, 'p': 2}
2021-01-29 13:17:33,879 - pyswarms.single.local_best - INFO - Optimization finished | best cost: 967.8171819123759, best pos: [9.35481274e-01 1.10263218e+00 1.37004368e+02 3.86866290e-01
 1.09884864e-05 5.35870776e-06 1.04596231e-05]
2021-01-29 13:17:33,910 - pyswarms.single.local_best - INFO - Optimize for 500 iters with {'c1': 0.1, 'c2': 0.3, 'w': 0.9, 'k': 5, 'p': 2}
2021-01-29 13:18:01,537 - pyswarms.single.local_best - INFO - Optimization finished | best cost: 964.0546559678022, best pos: [1.50457890e+00 1.18743997e+00 1.26341580e+02 1.92028280e-01
 4.64120305e-06 6.26440618e-06 2.41637325e-06]
2021-01-29 13:18:01,567 - pyswarms.single.local_best - INFO - Optimize for 500 iters with {'c1': 0.1, 'c2': 0.3, 'w': 0.9, 'k': 5, 'p': 2}
2021-01-29 13:18:27,864 - pyswarms.single.local_best - INFO - Optimization finished | best cost: 993.0987169884227, best pos: [7.93482351e-01 1.08246971e+00 1.37090148e+02 5.00718752e-01
 8.76437004e-06 1.08550002e-05 1.05855745e-05]
2021-01-29 13:18:27,902 - pyswarms.single.local_best - INFO - Optimize for 500 iters with {'c1': 0.1, 'c2': 0.3, 'w': 0.9, 'k': 5, 'p': 2}
2021-01-29 13:18:55,589 - pyswarms.single.local_best - INFO - Optimization finished | best cost: 923.2296689945788, best pos: [1.23807112e+00 1.64077942e+00 1.39114027e+02 2.20055239e-01
 4.09698101e-06 7.41089599e-06 1.10218003e-05]
2021-01-29 13:18:55,620 - pyswarms.single.local_best - INFO - Optimize for 500 iters with {'c1': 0.1, 'c2': 0.3, 'w': 0.9, 'k': 5, 'p': 2}
2021-01-29 13:19:23,926 - pyswarms.single.local_best - INFO - Optimization finished | best cost: 966.9107046712888, best pos: [1.19140332e+00 1.58492891e+00 1.36573604e+02 2.32933474e-01
 9.17371212e-06 8.34529755e-06 1.03191546e-05]
2021-01-29 13:19:23,957 - pyswarms.single.local_best - INFO - Optimize for 500 iters with {'c1': 0.1, 'c2': 0.3, 'w': 0.9, 'k': 5, 'p': 2}
2021-01-29 13:19:51,290 - pyswarms.single.local_best - INFO - Optimization finished | best cost: 954.8108011424704, best pos: [7.76420511e-01 1.43560258e+00 1.40290783e+02 5.28768238e-01
 8.54534501e-06 7.68149263e-06 1.05156751e-05]
2021-01-29 13:19:51,321 - pyswarms.single.local_best - INFO - Optimize for 500 iters with {'c1': 0.1, 'c2': 0.3, 'w': 0.9, 'k': 5, 'p': 2}
2021-01-29 13:20:21,067 - pyswarms.single.local_best - INFO - Optimization finished | best cost: 933.1082678489512, best pos: [1.09857740e+00 1.57097174e+00 1.37583370e+02 2.81306076e-01
 6.10641251e-06 1.07326758e-05 1.01053686e-05]
2021-01-29 13:20:21,097 - pyswarms.single.local_best - INFO - Optimize for 500 iters with {'c1': 0.1, 'c2': 0.3, 'w': 0.9, 'k': 5, 'p': 2}
2021-01-29 13:20:48,833 - pyswarms.single.local_best - INFO - Optimization finished | best cost: 936.692569939177, best pos: [1.22511570e+00 1.91607217e+00 1.36685143e+02 2.16308724e-01
 7.46925175e-06 5.97572053e-06 1.01684588e-05]
2021-01-29 13:20:48,861 - pyswarms.single.local_best - INFO - Optimize for 500 iters with {'c1': 0.1, 'c2': 0.3, 'w': 0.9, 'k': 5, 'p': 2}
2021-01-29 13:21:17,494 - pyswarms.single.local_best - INFO - Optimization finished | best cost: 932.4370291534027, best pos: [1.21954406e+00 1.75989343e+00 1.38768756e+02 2.25684984e-01
 5.42188023e-06 5.88617320e-06 1.07095197e-05]
2021-01-29 13:21:17,524 - pyswarms.single.local_best - INFO - Optimize for 500 iters with {'c1': 0.1, 'c2': 0.3, 'w': 0.9, 'k': 5, 'p': 2}
2021-01-29 13:21:45,952 - pyswarms.single.local_best - INFO - Optimization finished | best cost: 987.6754319362849, best pos: [1.11866465e+00 1.89450014e+00 1.38790559e+02 2.77317946e-01
 3.80906988e-06 8.37829061e-06 9.28664807e-06]
2021-01-29 13:21:45,984 - pyswarms.single.local_best - INFO - Optimize for 500 iters with {'c1': 0.1, 'c2': 0.3, 'w': 0.9, 'k': 5, 'p': 2}
2021-01-29 13:22:13,946 - pyswarms.single.local_best - INFO - Optimization finished | best cost: 1013.3292673025887, best pos: [1.19990790e+00 1.54719911e+00 1.36611527e+02 2.30834677e-01
 1.02880054e-05 6.66566195e-06 1.01067856e-05]
2021-01-29 13:22:13,976 - pyswarms.single.local_best - INFO - Optimize for 500 iters with {'c1': 0.1, 'c2': 0.3, 'w': 0.9, 'k': 5, 'p': 2}
2021-01-29 13:22:42,515 - pyswarms.single.local_best - INFO - Optimization finished | best cost: 951.1893236748964, best pos: [1.48703319e+00 1.96944390e+00 1.37361961e+02 1.34634655e-01
 1.82649908e-06 6.87143725e-06 1.00252025e-05]
2021-01-29 13:22:42,545 - pyswarms.single.local_best - INFO - Optimize for 500 iters with {'c1': 0.1, 'c2': 0.3, 'w': 0.9, 'k': 5, 'p': 2}
2021-01-29 13:23:10,710 - pyswarms.single.local_best - INFO - Optimization finished | best cost: 985.8955864790039, best pos: [9.98994901e-01 1.96692387e+00 1.40648918e+02 3.46711581e-01
 6.09944336e-06 9.35017757e-06 9.89268291e-06]
2021-01-29 13:23:10,741 - pyswarms.single.local_best - INFO - Optimize for 500 iters with {'c1': 0.1, 'c2': 0.3, 'w': 0.9, 'k': 5, 'p': 2}
2021-01-29 13:23:39,733 - pyswarms.single.local_best - INFO - Optimization finished | best cost: 964.849685119681, best pos: [1.07722330e+00 1.53719717e+00 1.39051577e+02 2.93867899e-01
 6.06547654e-06 6.76767829e-06 1.11621074e-05]
2021-01-29 13:23:39,764 - pyswarms.single.local_best - INFO - Optimize for 500 iters with {'c1': 0.1, 'c2': 0.3, 'w': 0.9, 'k': 5, 'p': 2}
2021-01-29 13:24:07,790 - pyswarms.single.local_best - INFO - Optimization finished | best cost: 924.4807205335246, best pos: [8.70452587e-01 1.09978781e+00 1.36504306e+02 4.41108475e-01
 6.57667867e-06 6.24041177e-06 1.10474266e-05]
2021-01-29 13:24:07,822 - pyswarms.single.local_best - INFO - Optimize for 500 iters with {'c1': 0.1, 'c2': 0.3, 'w': 0.9, 'k': 5, 'p': 2}
2021-01-29 13:24:35,026 - pyswarms.single.local_best - INFO - Optimization finished | best cost: 917.3142033123477, best pos: [1.13206904e+00 8.38939241e-01 1.25046443e+02 3.86483235e-01
 5.61705483e-06 2.78002681e-06 1.00857230e-06]
2021-01-29 13:24:35,057 - pyswarms.single.local_best - INFO - Optimize for 500 iters with {'c1': 0.1, 'c2': 0.3, 'w': 0.9, 'k': 5, 'p': 2}
2021-01-29 13:25:02,561 - pyswarms.single.local_best - INFO - Optimization finished | best cost: 983.303220734631, best pos: [1.17944362e+00 1.99227065e+00 1.39704427e+02 2.49298589e-01
 1.67975721e-06 7.80849382e-06 1.03843081e-05]
2021-01-29 13:25:02,593 - pyswarms.single.local_best - INFO - Optimize for 500 iters with {'c1': 0.1, 'c2': 0.3, 'w': 0.9, 'k': 5, 'p': 2}
2021-01-29 13:25:30,707 - pyswarms.single.local_best - INFO - Optimization finished | best cost: 929.5828684404357, best pos: [9.02162615e-01 1.20222227e+00 1.36643663e+02 4.03232663e-01
 1.02824491e-05 8.51939761e-06 1.03228174e-05]
2021-01-29 13:25:30,738 - pyswarms.single.local_best - INFO - Optimize for 500 iters with {'c1': 0.1, 'c2': 0.3, 'w': 0.9, 'k': 5, 'p': 2}
2021-01-29 13:25:58,421 - pyswarms.single.local_best - INFO - Optimization finished | best cost: 938.7762834385018, best pos: [1.54003310e+00 1.16334939e+00 1.24903399e+02 2.08532145e-01
 1.40436768e-06 9.32483706e-06 8.92783911e-07]
2021-01-29 13:25:58,459 - pyswarms.single.local_best - INFO - Optimize for 500 iters with {'c1': 0.1, 'c2': 0.3, 'w': 0.9, 'k': 5, 'p': 2}
2021-01-29 13:26:26,260 - pyswarms.single.local_best - INFO - Optimization finished | best cost: 919.5529217916111, best pos: [1.15088604e+00 1.30314678e+00 1.37732570e+02 2.68160530e-01
 7.83403588e-06 4.36884649e-06 9.15887643e-06]
2021-01-29 13:26:26,289 - pyswarms.single.local_best - INFO - Optimize for 500 iters with {'c1': 0.1, 'c2': 0.3, 'w': 0.9, 'k': 5, 'p': 2}
2021-01-29 13:26:53,235 - pyswarms.single.local_best - INFO - Optimization finished | best cost: 963.7229419247021, best pos: [7.14263167e-01 1.64037116e+00 1.40639086e+02 5.94237681e-01
 9.29460077e-06 1.08530873e-05 1.02414030e-05]
2021-01-29 13:26:53,265 - pyswarms.single.local_best - INFO - Optimize for 500 iters with {'c1': 0.1, 'c2': 0.3, 'w': 0.9, 'k': 5, 'p': 2}
2021-01-29 13:27:22,424 - pyswarms.single.local_best - INFO - Optimization finished | best cost: 881.4514372260953, best pos: [1.00274633e+00 1.51433635e+00 1.40110453e+02 3.36404392e-01
 9.12897168e-06 1.09324000e-05 9.74529245e-06]
2021-01-29 13:27:22,457 - pyswarms.single.local_best - INFO - Optimize for 500 iters with {'c1': 0.1, 'c2': 0.3, 'w': 0.9, 'k': 5, 'p': 2}
2021-01-29 13:27:49,294 - pyswarms.single.local_best - INFO - Optimization finished | best cost: 894.7337092414828, best pos: [9.76722825e-01 1.23087982e+00 1.34051727e+02 3.38589993e-01
 1.08893813e-05 1.06113475e-05 1.06763243e-05]
2021-01-29 13:27:49,326 - pyswarms.single.local_best - INFO - Optimize for 500 iters with {'c1': 0.1, 'c2': 0.3, 'w': 0.9, 'k': 5, 'p': 2}
2021-01-29 13:28:17,427 - pyswarms.single.local_best - INFO - Optimization finished | best cost: 921.3255882067388, best pos: [1.31599571e+00 1.94152045e+00 1.37141003e+02 1.78019178e-01
 9.64285918e-06 7.01230885e-06 1.07194014e-05]
2021-01-29 13:28:17,458 - pyswarms.single.local_best - INFO - Optimize for 500 iters with {'c1': 0.1, 'c2': 0.3, 'w': 0.9, 'k': 5, 'p': 2}
2021-01-29 13:28:46,382 - pyswarms.single.local_best - INFO - Optimization finished | best cost: 973.782392961944, best pos: [1.12815484e+00 9.39966482e-01 1.26120392e+02 3.34428060e-01
 5.60840800e-06 5.36773321e-06 3.80812951e-06]
2021-01-29 13:28:46,413 - pyswarms.single.local_best - INFO - Optimize for 500 iters with {'c1': 0.1, 'c2': 0.3, 'w': 0.9, 'k': 5, 'p': 2}
2021-01-29 13:29:13,882 - pyswarms.single.local_best - INFO - Optimization finished | best cost: 1008.9336846903066, best pos: [9.02828448e-01 1.99796041e+00 1.40753658e+02 4.20564756e-01
 7.54230464e-06 8.16766760e-06 8.35746141e-06]
2021-01-29 13:29:13,911 - pyswarms.single.local_best - INFO - Optimize for 500 iters with {'c1': 0.1, 'c2': 0.3, 'w': 0.9, 'k': 5, 'p': 2}
2021-01-29 13:29:39,856 - pyswarms.single.local_best - INFO - Optimization finished | best cost: 938.0987467359549, best pos: [1.03392465e+00 1.50419500e+00 1.38397057e+02 3.14792750e-01
 9.26552409e-06 5.78769852e-06 1.11009538e-05]
2021-01-29 13:29:39,884 - pyswarms.single.local_best - INFO - Optimize for 500 iters with {'c1': 0.1, 'c2': 0.3, 'w': 0.9, 'k': 5, 'p': 2}
2021-01-29 13:30:07,147 - pyswarms.single.local_best - INFO - Optimization finished | best cost: 950.4063551373492, best pos: [1.24519183e+00 1.65504495e+00 1.38382386e+02 2.20412271e-01
 1.06751794e-05 2.72079865e-06 8.60216435e-06]
2021-01-29 13:30:07,179 - pyswarms.single.local_best - INFO - Optimize for 500 iters with {'c1': 0.1, 'c2': 0.3, 'w': 0.9, 'k': 5, 'p': 2}
2021-01-29 13:30:35,755 - pyswarms.single.local_best - INFO - Optimization finished | best cost: 875.7235199309642, best pos: [9.67165956e-01 1.34063808e+00 1.37140852e+02 3.54940921e-01
 8.84211923e-06 9.87623169e-06 9.90065481e-06]
2021-01-29 13:30:35,785 - pyswarms.single.local_best - INFO - Optimize for 500 iters with {'c1': 0.1, 'c2': 0.3, 'w': 0.9, 'k': 5, 'p': 2}
2021-01-29 13:31:03,731 - pyswarms.single.local_best - INFO - Optimization finished | best cost: 924.6397260775732, best pos: [1.10331797e+00 1.45812292e+00 1.37096319e+02 2.74416814e-01
 1.01951201e-05 8.63900577e-06 1.07322142e-05]
2021-01-29 13:31:03,759 - pyswarms.single.local_best - INFO - Optimize for 500 iters with {'c1': 0.1, 'c2': 0.3, 'w': 0.9, 'k': 5, 'p': 2}
2021-01-29 13:31:30,772 - pyswarms.single.local_best - INFO - Optimization finished | best cost: 930.0788706368556, best pos: [7.76265417e-01 1.08241588e+00 1.37132256e+02 5.21204786e-01
 6.99017316e-06 1.07636924e-05 1.07379326e-05]
2021-01-29 13:31:30,805 - pyswarms.single.local_best - INFO - Optimize for 500 iters with {'c1': 0.1, 'c2': 0.3, 'w': 0.9, 'k': 5, 'p': 2}
2021-01-29 13:31:59,167 - pyswarms.single.local_best - INFO - Optimization finished | best cost: 922.579669803102, best pos: [1.60686507e+00 1.32747077e+00 1.22980779e+02 1.57482108e-01
 7.28688295e-06 9.05221210e-06 2.03859739e-06]
2021-01-29 13:31:59,199 - pyswarms.single.local_best - INFO - Optimize for 500 iters with {'c1': 0.1, 'c2': 0.3, 'w': 0.9, 'k': 5, 'p': 2}
2021-01-29 13:32:27,294 - pyswarms.single.local_best - INFO - Optimization finished | best cost: 893.057813290839, best pos: [1.03045261e+00 1.98037026e+00 1.40538637e+02 3.33319911e-01
 4.02028920e-06 7.54265775e-06 9.09596285e-06]
2021-01-29 13:32:27,330 - pyswarms.single.local_best - INFO - Optimize for 500 iters with {'c1': 0.1, 'c2': 0.3, 'w': 0.9, 'k': 5, 'p': 2}
2021-01-29 13:32:54,543 - pyswarms.single.local_best - INFO - Optimization finished | best cost: 829.9447916802783, best pos: [1.25788136e+00 8.33189421e-01 1.27087488e+02 2.57861623e-01
 1.26608936e-06 6.68392650e-06 1.22354398e-05]
2021-01-29 13:32:54,577 - pyswarms.single.local_best - INFO - Optimize for 500 iters with {'c1': 0.1, 'c2': 0.3, 'w': 0.9, 'k': 5, 'p': 2}
2021-01-29 13:33:22,557 - pyswarms.single.local_best - INFO - Optimization finished | best cost: 916.995955801516, best pos: [1.40233688e+00 9.67151695e-01 1.21455678e+02 2.37167325e-01
 1.72384829e-05 1.10130269e-05 1.90217705e-06]
2021-01-29 13:33:22,588 - pyswarms.single.local_best - INFO - Optimize for 500 iters with {'c1': 0.1, 'c2': 0.3, 'w': 0.9, 'k': 5, 'p': 2}
2021-01-29 13:33:51,029 - pyswarms.single.local_best - INFO - Optimization finished | best cost: 835.1449159015999, best pos: [1.40235243e+00 8.82542776e-01 1.26284216e+02 2.22912329e-01
 1.46402404e-05 2.10087786e-05 2.30367891e-06]
2021-01-29 13:33:51,061 - pyswarms.single.local_best - INFO - Optimize for 500 iters with {'c1': 0.1, 'c2': 0.3, 'w': 0.9, 'k': 5, 'p': 2}
2021-01-29 13:34:18,604 - pyswarms.single.local_best - INFO - Optimization finished | best cost: 873.0697609527253, best pos: [1.30133904e+00 8.98827287e-01 1.21434956e+02 2.83857611e-01
 8.27295927e-06 1.02473899e-05 3.43419469e-06]
2021-01-29 13:34:18,635 - pyswarms.single.local_best - INFO - Optimize for 500 iters with {'c1': 0.1, 'c2': 0.3, 'w': 0.9, 'k': 5, 'p': 2}
2021-01-29 13:34:47,481 - pyswarms.single.local_best - INFO - Optimization finished | best cost: 833.6015421265225, best pos: [1.44683134e+00 9.88929385e-01 1.26418452e+02 2.05429406e-01
 1.48536124e-05 1.64134508e-05 2.09527476e-06]
2021-01-29 13:34:47,509 - pyswarms.single.local_best - INFO - Optimize for 500 iters with {'c1': 0.1, 'c2': 0.3, 'w': 0.9, 'k': 5, 'p': 2}
2021-01-29 13:35:16,909 - pyswarms.single.local_best - INFO - Optimization finished | best cost: 864.5018164636247, best pos: [1.04427466e+00 7.32340381e-01 1.26398678e+02 3.76283921e-01
 1.54009022e-05 1.33307956e-05 5.49374979e-06]
2021-01-29 13:35:16,940 - pyswarms.single.local_best - INFO - Optimize for 500 iters with {'c1': 0.1, 'c2': 0.3, 'w': 0.9, 'k': 5, 'p': 2}
2021-01-29 13:35:44,835 - pyswarms.single.local_best - INFO - Optimization finished | best cost: 796.8261505058848, best pos: [1.46209522e+00 9.44217401e-01 1.26589875e+02 2.03522436e-01
 9.45331136e-06 1.52902136e-05 3.74437397e-06]
2021-01-29 13:35:44,868 - pyswarms.single.local_best - INFO - Optimize for 500 iters with {'c1': 0.1, 'c2': 0.3, 'w': 0.9, 'k': 5, 'p': 2}
2021-01-29 13:36:13,037 - pyswarms.single.local_best - INFO - Optimization finished | best cost: 879.4815929821866, best pos: [1.43157007e+00 9.57251094e-01 1.24834145e+02 2.22876997e-01
 1.39040256e-05 1.06616454e-05 2.59259656e-06]
2021-01-29 13:36:13,067 - pyswarms.single.local_best - INFO - Optimize for 500 iters with {'c1': 0.1, 'c2': 0.3, 'w': 0.9, 'k': 5, 'p': 2}
2021-01-29 13:36:40,324 - pyswarms.single.local_best - INFO - Optimization finished | best cost: 842.4565983594163, best pos: [1.74841554e+00 1.02154171e+00 1.27989673e+02 1.37712116e-01
 1.23604264e-05 1.01428182e-05 1.59233148e-06]
2021-01-29 13:36:40,350 - pyswarms.single.local_best - INFO - Optimize for 500 iters with {'c1': 0.1, 'c2': 0.3, 'w': 0.9, 'k': 5, 'p': 2}
2021-01-29 13:37:09,004 - pyswarms.single.local_best - INFO - Optimization finished | best cost: 829.1549999031455, best pos: [1.23909001e+00 7.85821523e-01 1.24677565e+02 3.11259893e-01
 1.12081693e-06 1.24474377e-05 4.61277018e-06]
2021-01-29 13:37:09,035 - pyswarms.single.local_best - INFO - Optimize for 500 iters with {'c1': 0.1, 'c2': 0.3, 'w': 0.9, 'k': 5, 'p': 2}
2021-01-29 13:37:37,148 - pyswarms.single.local_best - INFO - Optimization finished | best cost: 907.2157595381259, best pos: [1.44598757e+00 9.34142949e-01 1.25961813e+02 2.25023377e-01
 8.38906557e-06 2.00390109e-05 9.38846032e-07]
2021-01-29 13:37:37,181 - pyswarms.single.local_best - INFO - Optimize for 500 iters with {'c1': 0.1, 'c2': 0.3, 'w': 0.9, 'k': 5, 'p': 2}
2021-01-29 13:38:07,081 - pyswarms.single.local_best - INFO - Optimization finished | best cost: 858.454476772469, best pos: [1.29794263e+00 8.06645024e-01 1.24436645e+02 2.92646563e-01
 7.78396840e-06 1.60456406e-05 1.04023949e-06]
2021-01-29 13:38:07,112 - pyswarms.single.local_best - INFO - Optimize for 500 iters with {'c1': 0.1, 'c2': 0.3, 'w': 0.9, 'k': 5, 'p': 2}
2021-01-29 13:38:34,782 - pyswarms.single.local_best - INFO - Optimization finished | best cost: 895.6205548330083, best pos: [1.29418129e+00 9.69757072e-01 1.25771500e+02 2.31697753e-01
 2.76521697e-06 8.02230048e-06 1.34464822e-05]
2021-01-29 13:38:34,817 - pyswarms.single.local_best - INFO - Optimize for 500 iters with {'c1': 0.1, 'c2': 0.3, 'w': 0.9, 'k': 5, 'p': 2}
2021-01-29 13:39:03,044 - pyswarms.single.local_best - INFO - Optimization finished | best cost: 866.2541633908885, best pos: [1.49611524e+00 1.03305085e+00 1.25006643e+02 1.98863276e-01
 1.76112986e-05 8.70439573e-06 1.84898479e-06]
2021-01-29 13:39:03,077 - pyswarms.single.local_best - INFO - Optimize for 500 iters with {'c1': 0.1, 'c2': 0.3, 'w': 0.9, 'k': 5, 'p': 2}
2021-01-29 13:39:31,541 - pyswarms.single.local_best - INFO - Optimization finished | best cost: 843.4605762990512, best pos: [1.59226683e+00 1.06970162e+00 1.26297012e+02 1.55601769e-01
 2.17271896e-05 1.27470825e-05 2.78208393e-06]
2021-01-29 13:39:31,568 - pyswarms.single.local_best - INFO - Optimize for 500 iters with {'c1': 0.1, 'c2': 0.3, 'w': 0.9, 'k': 5, 'p': 2}
2021-01-29 13:39:59,378 - pyswarms.single.local_best - INFO - Optimization finished | best cost: 887.689285856329, best pos: [1.27700908e+00 9.45992862e-01 1.25480564e+02 2.54012497e-01
 2.24278653e-05 6.50378899e-06 5.35515778e-06]
2021-01-29 13:39:59,417 - pyswarms.single.local_best - INFO - Optimize for 500 iters with {'c1': 0.1, 'c2': 0.3, 'w': 0.9, 'k': 5, 'p': 2}
2021-01-29 13:40:28,316 - pyswarms.single.local_best - INFO - Optimization finished | best cost: 861.5474059527445, best pos: [1.49612778e+00 9.79148796e-01 1.26585753e+02 1.78200589e-01
 1.60870664e-05 7.10574770e-06 6.12937660e-06]
2021-01-29 13:40:28,348 - pyswarms.single.local_best - INFO - Optimize for 500 iters with {'c1': 0.1, 'c2': 0.3, 'w': 0.9, 'k': 5, 'p': 2}
2021-01-29 13:40:56,991 - pyswarms.single.local_best - INFO - Optimization finished | best cost: 880.2710551013158, best pos: [1.01541895e+00 6.55859166e-01 1.25310395e+02 4.24351059e-01
 5.22138113e-06 7.24586282e-06 7.38377467e-06]
2021-01-29 13:40:57,022 - pyswarms.single.local_best - INFO - Optimize for 500 iters with {'c1': 0.1, 'c2': 0.3, 'w': 0.9, 'k': 5, 'p': 2}
2021-01-29 13:41:25,626 - pyswarms.single.local_best - INFO - Optimization finished | best cost: 846.299430413085, best pos: [1.19896192e+00 8.55005589e-01 1.26742266e+02 2.87725774e-01
 2.42322116e-05 1.67109328e-05 1.70132464e-06]
2021-01-29 13:41:25,655 - pyswarms.single.local_best - INFO - Optimize for 500 iters with {'c1': 0.1, 'c2': 0.3, 'w': 0.9, 'k': 5, 'p': 2}
2021-01-29 13:41:54,602 - pyswarms.single.local_best - INFO - Optimization finished | best cost: 836.9403974674343, best pos: [1.15608995e+00 7.88215030e-01 1.25058746e+02 3.23367879e-01
 2.07771777e-05 1.04251995e-05 3.05329948e-06]
2021-01-29 13:41:54,635 - pyswarms.single.local_best - INFO - Optimize for 500 iters with {'c1': 0.1, 'c2': 0.3, 'w': 0.9, 'k': 5, 'p': 2}
2021-01-29 13:42:22,821 - pyswarms.single.local_best - INFO - Optimization finished | best cost: 858.7150432772895, best pos: [1.35669326e+00 9.17652293e-01 1.26380919e+02 2.21620151e-01
 1.17023393e-05 8.34888128e-06 8.26266874e-06]
2021-01-29 13:42:22,852 - pyswarms.single.local_best - INFO - Optimize for 500 iters with {'c1': 0.1, 'c2': 0.3, 'w': 0.9, 'k': 5, 'p': 2}
2021-01-29 13:42:51,369 - pyswarms.single.local_best - INFO - Optimization finished | best cost: 884.77160322084, best pos: [1.39733600e+00 9.74181711e-01 1.23336935e+02 2.37232155e-01
 1.70261784e-05 6.95315714e-06 2.38325801e-06]
2021-01-29 13:42:51,401 - pyswarms.single.local_best - INFO - Optimize for 500 iters with {'c1': 0.1, 'c2': 0.3, 'w': 0.9, 'k': 5, 'p': 2}
2021-01-29 13:43:18,164 - pyswarms.single.local_best - INFO - Optimization finished | best cost: 865.4515410212442, best pos: [1.06790701e+00 7.81034291e-01 1.29393368e+02 3.44032049e-01
 2.25354141e-05 1.16354916e-05 4.78316150e-06]
2021-01-29 13:43:18,197 - pyswarms.single.local_best - INFO - Optimize for 500 iters with {'c1': 0.1, 'c2': 0.3, 'w': 0.9, 'k': 5, 'p': 2}
2021-01-29 13:43:46,653 - pyswarms.single.local_best - INFO - Optimization finished | best cost: 886.6802987518709, best pos: [7.73816527e-01 5.27854259e-01 1.26158253e+02 6.31137983e-01
 1.48072177e-05 1.51305555e-05 2.18255949e-07]
2021-01-29 13:43:46,686 - pyswarms.single.local_best - INFO - Optimize for 500 iters with {'c1': 0.1, 'c2': 0.3, 'w': 0.9, 'k': 5, 'p': 2}
2021-01-29 13:44:14,844 - pyswarms.single.local_best - INFO - Optimization finished | best cost: 857.8168803906809, best pos: [1.33699230e+00 9.43357324e-01 1.26494306e+02 2.20357142e-01
 1.24149309e-05 7.21414936e-06 9.71319406e-06]
2021-01-29 13:44:14,873 - pyswarms.single.local_best - INFO - Optimize for 500 iters with {'c1': 0.1, 'c2': 0.3, 'w': 0.9, 'k': 5, 'p': 2}
2021-01-29 13:44:42,812 - pyswarms.single.local_best - INFO - Optimization finished | best cost: 803.685104262664, best pos: [1.36540930e+00 9.25429440e-01 1.28342448e+02 2.21824745e-01
 2.18381915e-05 1.03597872e-05 2.66212510e-06]
2021-01-29 13:44:42,845 - pyswarms.single.local_best - INFO - Optimize for 500 iters with {'c1': 0.1, 'c2': 0.3, 'w': 0.9, 'k': 5, 'p': 2}
2021-01-29 13:45:11,756 - pyswarms.single.local_best - INFO - Optimization finished | best cost: 860.6774463427813, best pos: [1.52434452e+00 1.04381695e+00 1.21563353e+02 1.96472776e-01
 1.28565988e-05 1.54571729e-05 2.15791744e-06]
2021-01-29 13:45:11,786 - pyswarms.single.local_best - INFO - Optimize for 500 iters with {'c1': 0.1, 'c2': 0.3, 'w': 0.9, 'k': 5, 'p': 2}
2021-01-29 13:45:39,833 - pyswarms.single.local_best - INFO - Optimization finished | best cost: 862.7858131116337, best pos: [1.63959968e+00 1.03307386e+00 1.25332333e+02 1.56915175e-01
 1.53353618e-05 1.37827064e-05 2.47154425e-06]
2021-01-29 13:45:39,866 - pyswarms.single.local_best - INFO - Optimize for 500 iters with {'c1': 0.1, 'c2': 0.3, 'w': 0.9, 'k': 5, 'p': 2}
2021-01-29 13:46:09,573 - pyswarms.single.local_best - INFO - Optimization finished | best cost: 829.7524579043944, best pos: [1.38715377e+00 8.96224700e-01 1.24510813e+02 2.53383219e-01
 2.93347077e-06 1.71768844e-05 2.06858635e-06]
2021-01-29 13:46:09,604 - pyswarms.single.local_best - INFO - Optimize for 500 iters with {'c1': 0.1, 'c2': 0.3, 'w': 0.9, 'k': 5, 'p': 2}
2021-01-29 13:46:39,859 - pyswarms.single.local_best - INFO - Optimization finished | best cost: 813.3059999834977, best pos: [1.70222136e+00 1.17818072e+00 1.26057961e+02 1.21386640e-01
 2.49828318e-06 1.30527256e-05 8.05085031e-06]
2021-01-29 13:46:39,892 - pyswarms.single.local_best - INFO - Optimize for 500 iters with {'c1': 0.1, 'c2': 0.3, 'w': 0.9, 'k': 5, 'p': 2}
2021-01-29 13:47:07,488 - pyswarms.single.local_best - INFO - Optimization finished | best cost: 857.2522259750549, best pos: [1.92577770e+00 1.36035278e+00 1.27873853e+02 7.46574961e-02
 2.08292080e-05 8.09394326e-06 3.97933720e-06]
2021-01-29 13:47:07,519 - pyswarms.single.local_best - INFO - Optimize for 500 iters with {'c1': 0.1, 'c2': 0.3, 'w': 0.9, 'k': 5, 'p': 2}
2021-01-29 13:47:37,116 - pyswarms.single.local_best - INFO - Optimization finished | best cost: 856.7268793501293, best pos: [1.65256475e+00 1.09170413e+00 1.24727067e+02 1.52011253e-01
 1.06116843e-05 9.09141836e-06 4.18941519e-06]
2021-01-29 13:47:37,148 - pyswarms.single.local_best - INFO - Optimize for 500 iters with {'c1': 0.1, 'c2': 0.3, 'w': 0.9, 'k': 5, 'p': 2}
2021-01-29 13:48:05,670 - pyswarms.single.local_best - INFO - Optimization finished | best cost: 837.4336475207035, best pos: [1.64641226e+00 1.12288733e+00 1.26003072e+02 1.35347198e-01
 2.03101765e-05 1.33271642e-05 4.15442879e-06]
2021-01-29 13:48:05,704 - pyswarms.single.local_best - INFO - Optimize for 500 iters with {'c1': 0.1, 'c2': 0.3, 'w': 0.9, 'k': 5, 'p': 2}
2021-01-29 13:48:33,989 - pyswarms.single.local_best - INFO - Optimization finished | best cost: 890.2193676049634, best pos: [1.45493317e+00 9.71231700e-01 1.24523696e+02 2.20710982e-01
 1.93426627e-05 1.06706758e-05 3.53326310e-07]
2021-01-29 13:48:34,021 - pyswarms.single.local_best - INFO - Optimize for 500 iters with {'c1': 0.1, 'c2': 0.3, 'w': 0.9, 'k': 5, 'p': 2}
2021-01-29 13:49:00,211 - pyswarms.single.local_best - INFO - Optimization finished | best cost: 877.6827020374816, best pos: [1.23420785e+00 8.98343788e-01 1.25589466e+02 2.82758279e-01
 1.56530954e-05 9.93364099e-06 4.15794240e-06]
2021-01-29 13:49:00,244 - pyswarms.single.local_best - INFO - Optimize for 500 iters with {'c1': 0.1, 'c2': 0.3, 'w': 0.9, 'k': 5, 'p': 2}
2021-01-29 13:49:27,598 - pyswarms.single.local_best - INFO - Optimization finished | best cost: 895.7555123120009, best pos: [1.25396692e+00 8.54870017e-01 1.26396805e+02 2.73048392e-01
 2.31719372e-05 1.04395662e-05 2.67979335e-06]
2021-01-29 13:49:27,629 - pyswarms.single.local_best - INFO - Optimize for 500 iters with {'c1': 0.1, 'c2': 0.3, 'w': 0.9, 'k': 5, 'p': 2}
2021-01-29 13:49:54,821 - pyswarms.single.local_best - INFO - Optimization finished | best cost: 851.3285093592222, best pos: [9.42053315e-01 6.29654023e-01 1.26937495e+02 4.54062685e-01
 1.78711673e-05 1.51991059e-05 1.64759022e-06]
2021-01-29 13:49:54,851 - pyswarms.single.local_best - INFO - Optimize for 500 iters with {'c1': 0.1, 'c2': 0.3, 'w': 0.9, 'k': 5, 'p': 2}
2021-01-29 13:50:23,277 - pyswarms.single.local_best - INFO - Optimization finished | best cost: 869.5464987308935, best pos: [1.80165111e+00 1.38807699e+00 1.22593141e+02 9.36548484e-02
 1.00932294e-05 1.44846079e-05 7.85972215e-06]
2021-01-29 13:50:23,308 - pyswarms.single.local_best - INFO - Optimize for 500 iters with {'c1': 0.1, 'c2': 0.3, 'w': 0.9, 'k': 5, 'p': 2}
2021-01-29 13:50:51,540 - pyswarms.single.local_best - INFO - Optimization finished | best cost: 870.6541652854385, best pos: [1.10670537e+00 7.09614040e-01 1.24816528e+02 3.79438266e-01
 1.00480277e-05 6.61649342e-06 3.64947613e-06]
2021-01-29 13:50:51,570 - pyswarms.single.local_best - INFO - Optimize for 500 iters with {'c1': 0.1, 'c2': 0.3, 'w': 0.9, 'k': 5, 'p': 2}
2021-01-29 13:51:20,593 - pyswarms.single.local_best - INFO - Optimization finished | best cost: 905.3332826096932, best pos: [1.03268873e+00 7.03710460e-01 1.25286825e+02 4.11039788e-01
 2.04894220e-05 1.08312626e-06 3.70817748e-06]
2021-01-29 13:51:20,624 - pyswarms.single.local_best - INFO - Optimize for 500 iters with {'c1': 0.1, 'c2': 0.3, 'w': 0.9, 'k': 5, 'p': 2}
2021-01-29 13:51:48,624 - pyswarms.single.local_best - INFO - Optimization finished | best cost: 825.5643752112636, best pos: [1.59292437e+00 1.05584640e+00 1.24808247e+02 1.77193985e-01
 1.97790531e-05 1.28050247e-05 2.48863957e-07]
2021-01-29 13:51:48,655 - pyswarms.single.local_best - INFO - Optimize for 500 iters with {'c1': 0.1, 'c2': 0.3, 'w': 0.9, 'k': 5, 'p': 2}
2021-01-29 13:52:18,681 - pyswarms.single.local_best - INFO - Optimization finished | best cost: 881.3911706956629, best pos: [1.58349587e+00 9.98600938e-01 1.24260436e+02 1.79467911e-01
 2.40154339e-05 7.54005680e-06 9.23743216e-07]
2021-01-29 13:52:18,711 - pyswarms.single.local_best - INFO - Optimize for 500 iters with {'c1': 0.1, 'c2': 0.3, 'w': 0.9, 'k': 5, 'p': 2}
2021-01-29 13:52:46,682 - pyswarms.single.local_best - INFO - Optimization finished | best cost: 890.7332625767724, best pos: [1.23156990e+00 9.17629377e-01 1.21617240e+02 2.87749862e-01
 1.25377311e-05 1.47984242e-05 4.95819812e-06]
2021-01-29 13:52:46,714 - pyswarms.single.local_best - INFO - Optimize for 500 iters with {'c1': 0.1, 'c2': 0.3, 'w': 0.9, 'k': 5, 'p': 2}
2021-01-29 13:53:14,349 - pyswarms.single.local_best - INFO - Optimization finished | best cost: 892.2217283465803, best pos: [1.64452579e+00 1.08800093e+00 1.24258402e+02 1.64668242e-01
 1.79468590e-05 2.82814603e-06 2.07427665e-06]
2021-01-29 13:53:14,380 - pyswarms.single.local_best - INFO - Optimize for 500 iters with {'c1': 0.1, 'c2': 0.3, 'w': 0.9, 'k': 5, 'p': 2}
2021-01-29 13:53:42,707 - pyswarms.single.local_best - INFO - Optimization finished | best cost: 889.640160297728, best pos: [1.32954928e+00 8.63909826e-01 1.24485150e+02 2.75896061e-01
 1.64626841e-05 8.35052441e-06 6.31576416e-07]
2021-01-29 13:53:42,739 - pyswarms.single.local_best - INFO - Optimize for 500 iters with {'c1': 0.1, 'c2': 0.3, 'w': 0.9, 'k': 5, 'p': 2}
2021-01-29 13:54:10,221 - pyswarms.single.local_best - INFO - Optimization finished | best cost: 872.3383213024766, best pos: [1.86071088e+00 1.23026803e+00 1.24353006e+02 1.13485001e-01
 1.09672043e-05 1.67898072e-05 1.99755271e-06]
2021-01-29 13:54:10,253 - pyswarms.single.local_best - INFO - Optimize for 500 iters with {'c1': 0.1, 'c2': 0.3, 'w': 0.9, 'k': 5, 'p': 2}
2021-01-29 13:54:38,844 - pyswarms.single.local_best - INFO - Optimization finished | best cost: 831.7820718065035, best pos: [1.45528909e+00 9.89846169e-01 1.26635868e+02 1.78792527e-01
 2.24552066e-05 1.22917170e-05 6.74045197e-06]
2021-01-29 13:54:38,877 - pyswarms.single.local_best - INFO - Optimize for 500 iters with {'c1': 0.1, 'c2': 0.3, 'w': 0.9, 'k': 5, 'p': 2}
2021-01-29 13:55:05,981 - pyswarms.single.local_best - INFO - Optimization finished | best cost: 865.936291715256, best pos: [1.36727987e+00 9.04051039e-01 1.24546886e+02 2.40627535e-01
 1.51851230e-05 1.01046687e-05 3.50537774e-06]
2021-01-29 13:55:06,010 - pyswarms.single.local_best - INFO - Optimize for 500 iters with {'c1': 0.1, 'c2': 0.3, 'w': 0.9, 'k': 5, 'p': 2}
2021-01-29 13:55:35,157 - pyswarms.single.local_best - INFO - Optimization finished | best cost: 872.2082298610626, best pos: [1.24616981e+00 8.27025745e-01 1.26468487e+02 2.83528134e-01
 2.26463745e-05 7.76639566e-06 2.27118801e-06]
2021-01-29 13:55:35,188 - pyswarms.single.local_best - INFO - Optimize for 500 iters with {'c1': 0.1, 'c2': 0.3, 'w': 0.9, 'k': 5, 'p': 2}
2021-01-29 13:56:03,051 - pyswarms.single.local_best - INFO - Optimization finished | best cost: 850.5795526705923, best pos: [1.58184537e+00 1.00575911e+00 1.23658681e+02 1.89862859e-01
 1.74439212e-05 6.99187033e-06 8.80195635e-07]
2021-01-29 13:56:03,083 - pyswarms.single.local_best - INFO - Optimize for 500 iters with {'c1': 0.1, 'c2': 0.3, 'w': 0.9, 'k': 5, 'p': 2}
2021-01-29 13:56:32,655 - pyswarms.single.local_best - INFO - Optimization finished | best cost: 839.6091822724809, best pos: [1.43358693e+00 9.69821143e-01 1.24309939e+02 2.14486170e-01
 2.43317745e-05 1.32374291e-05 6.87443135e-07]
2021-01-29 13:56:32,688 - pyswarms.single.local_best - INFO - Optimize for 500 iters with {'c1': 0.1, 'c2': 0.3, 'w': 0.9, 'k': 5, 'p': 2}
2021-01-29 13:57:01,629 - pyswarms.single.local_best - INFO - Optimization finished | best cost: 878.7028205413828, best pos: [1.45535229e+00 1.03836649e+00 1.23754066e+02 1.92941659e-01
 9.28446510e-06 6.61174722e-06 8.11293781e-06]
2021-01-29 13:57:01,658 - pyswarms.single.local_best - INFO - Optimize for 500 iters with {'c1': 0.1, 'c2': 0.3, 'w': 0.9, 'k': 5, 'p': 2}
2021-01-29 13:57:29,373 - pyswarms.single.local_best - INFO - Optimization finished | best cost: 899.9415095781917, best pos: [1.35976902e+00 8.59709021e-01 1.26299753e+02 2.44858252e-01
 1.49043530e-05 1.48153059e-05 2.24517829e-06]
2021-01-29 13:57:29,402 - pyswarms.single.local_best - INFO - Optimize for 500 iters with {'c1': 0.1, 'c2': 0.3, 'w': 0.9, 'k': 5, 'p': 2}
2021-01-29 13:57:58,100 - pyswarms.single.local_best - INFO - Optimization finished | best cost: 850.8538709711005, best pos: [1.41735122e+00 9.16397893e-01 1.25611986e+02 2.21763485e-01
 2.40522163e-05 1.21049478e-05 7.63607062e-07]
2021-01-29 13:57:58,136 - pyswarms.single.local_best - INFO - Optimize for 500 iters with {'c1': 0.1, 'c2': 0.3, 'w': 0.9, 'k': 5, 'p': 2}
2021-01-29 13:58:26,812 - pyswarms.single.local_best - INFO - Optimization finished | best cost: 860.589487985141, best pos: [1.03646961e+00 6.39669007e-01 1.26346731e+02 3.98657390e-01
 2.11033277e-05 1.64077220e-05 5.33596432e-07]
2021-01-29 13:58:26,843 - pyswarms.single.local_best - INFO - Optimize for 500 iters with {'c1': 0.1, 'c2': 0.3, 'w': 0.9, 'k': 5, 'p': 2}
2021-01-29 13:58:54,569 - pyswarms.single.local_best - INFO - Optimization finished | best cost: 851.4304562992563, best pos: [1.30531252e+00 8.74213341e-01 1.25974448e+02 2.53870561e-01
 1.57517900e-05 1.23800416e-05 3.95389820e-06]
2021-01-29 13:58:54,599 - pyswarms.single.local_best - INFO - Optimize for 500 iters with {'c1': 0.1, 'c2': 0.3, 'w': 0.9, 'k': 5, 'p': 2}
2021-01-29 13:59:22,449 - pyswarms.single.local_best - INFO - Optimization finished | best cost: 852.532193363671, best pos: [1.59214961e+00 1.02265117e+00 1.23622956e+02 1.81450731e-01
 1.12250487e-05 8.18029801e-06 3.22187914e-06]
2021-01-29 13:59:22,479 - pyswarms.single.local_best - INFO - Optimize for 500 iters with {'c1': 0.1, 'c2': 0.3, 'w': 0.9, 'k': 5, 'p': 2}
2021-01-29 13:59:50,012 - pyswarms.single.local_best - INFO - Optimization finished | best cost: 888.2804718421999, best pos: [1.32568400e+00 8.50854229e-01 1.27582068e+02 2.39020781e-01
 7.14865685e-06 3.73307871e-06 9.49786607e-06]
2021-01-29 13:59:50,044 - pyswarms.single.local_best - INFO - Optimize for 500 iters with {'c1': 0.1, 'c2': 0.3, 'w': 0.9, 'k': 5, 'p': 2}
2021-01-29 14:00:17,188 - pyswarms.single.local_best - INFO - Optimization finished | best cost: 865.9474943031967, best pos: [1.44781905e+00 9.83232097e-01 1.26207835e+02 2.03360415e-01
 1.54175657e-05 1.06820485e-05 3.84355016e-06]
2021-01-29 14:00:17,222 - pyswarms.single.local_best - INFO - Optimize for 500 iters with {'c1': 0.1, 'c2': 0.3, 'w': 0.9, 'k': 5, 'p': 2}
2021-01-29 14:00:45,895 - pyswarms.single.local_best - INFO - Optimization finished | best cost: 866.8373875251668, best pos: [1.88660471e+00 1.05041791e+00 1.26029181e+02 1.20292375e-01
 1.99617029e-05 1.57153996e-06 7.39774007e-07]
2021-01-29 14:00:45,924 - pyswarms.single.local_best - INFO - Optimize for 500 iters with {'c1': 0.1, 'c2': 0.3, 'w': 0.9, 'k': 5, 'p': 2}
2021-01-29 14:01:14,495 - pyswarms.single.local_best - INFO - Optimization finished | best cost: 870.7792169549646, best pos: [1.12245054e+00 7.56305242e-01 1.26131633e+02 3.41732722e-01
 1.63290038e-05 1.99570259e-05 8.21967648e-07]
2021-01-29 14:01:14,526 - pyswarms.single.local_best - INFO - Optimize for 500 iters with {'c1': 0.1, 'c2': 0.3, 'w': 0.9, 'k': 5, 'p': 2}
2021-01-29 14:01:42,338 - pyswarms.single.local_best - INFO - Optimization finished | best cost: 810.2575109943257, best pos: [1.47570293e+00 9.89681866e-01 1.24945968e+02 2.07036674e-01
 1.01127335e-05 1.70332132e-05 1.85859564e-06]
2021-01-29 14:01:42,369 - pyswarms.single.local_best - INFO - Optimize for 500 iters with {'c1': 0.1, 'c2': 0.3, 'w': 0.9, 'k': 5, 'p': 2}
2021-01-29 14:02:11,207 - pyswarms.single.local_best - INFO - Optimization finished | best cost: 851.4477551522782, best pos: [1.35315317e+00 8.94822533e-01 1.26097698e+02 2.42887654e-01
 1.61656568e-05 1.35900500e-05 2.10366853e-06]
2021-01-29 14:02:11,240 - pyswarms.single.local_best - INFO - Optimize for 500 iters with {'c1': 0.1, 'c2': 0.3, 'w': 0.9, 'k': 5, 'p': 2}
2021-01-29 14:02:40,276 - pyswarms.single.local_best - INFO - Optimization finished | best cost: 890.6272822964668, best pos: [1.65426662e+00 9.79532422e-01 1.24734730e+02 1.75306391e-01
 1.50708279e-05 1.45118443e-05 9.69849069e-08]
2021-01-29 14:02:40,307 - pyswarms.single.local_best - INFO - Optimize for 500 iters with {'c1': 0.1, 'c2': 0.3, 'w': 0.9, 'k': 5, 'p': 2}
2021-01-29 14:03:07,408 - pyswarms.single.local_best - INFO - Optimization finished | best cost: 927.5419840489969, best pos: [1.60484949e+00 1.09950252e+00 1.26242195e+02 1.73702502e-01
 9.67556430e-06 1.43628344e-05 1.73261266e-06]
2021-01-29 14:03:07,436 - pyswarms.single.local_best - INFO - Optimize for 500 iters with {'c1': 0.1, 'c2': 0.3, 'w': 0.9, 'k': 5, 'p': 2}
2021-01-29 14:03:36,492 - pyswarms.single.local_best - INFO - Optimization finished | best cost: 881.7731376791068, best pos: [1.44373119e+00 9.66192695e-01 1.23949895e+02 2.08349192e-01
 2.31550589e-05 1.18418348e-05 2.16018962e-06]
2021-01-29 14:03:36,523 - pyswarms.single.local_best - INFO - Optimize for 500 iters with {'c1': 0.1, 'c2': 0.3, 'w': 0.9, 'k': 5, 'p': 2}
2021-01-29 14:04:04,157 - pyswarms.single.local_best - INFO - Optimization finished | best cost: 865.1441476602754, best pos: [1.92197096e+00 1.23079400e+00 1.25170904e+02 8.70485490e-02
 1.53058742e-05 1.99370636e-05 3.32401565e-06]
2021-01-29 14:04:04,189 - pyswarms.single.local_best - INFO - Optimize for 500 iters with {'c1': 0.1, 'c2': 0.3, 'w': 0.9, 'k': 5, 'p': 2}
2021-01-29 14:04:31,267 - pyswarms.single.local_best - INFO - Optimization finished | best cost: 828.0184339883363, best pos: [1.64869394e+00 1.11943233e+00 1.28527642e+02 1.31365457e-01
 1.08491993e-05 1.28164662e-05 6.35751118e-06]
2021-01-29 14:04:31,301 - pyswarms.single.local_best - INFO - Optimize for 500 iters with {'c1': 0.1, 'c2': 0.3, 'w': 0.9, 'k': 5, 'p': 2}
2021-01-29 14:04:59,973 - pyswarms.single.local_best - INFO - Optimization finished | best cost: 881.0861208927258, best pos: [1.80946629e+00 1.25985701e+00 1.25829623e+02 1.03610827e-01
 1.55063447e-05 7.26955344e-06 4.62449934e-06]
2021-01-29 14:05:00,005 - pyswarms.single.local_best - INFO - Optimize for 500 iters with {'c1': 0.1, 'c2': 0.3, 'w': 0.9, 'k': 5, 'p': 2}
2021-01-29 14:05:27,136 - pyswarms.single.local_best - INFO - Optimization finished | best cost: 829.2063422177878, best pos: [9.02694872e-01 5.65538084e-01 1.26118793e+02 5.03088180e-01
 1.83491954e-05 8.61867869e-07 6.90908167e-06]
2021-01-29 14:05:27,169 - pyswarms.single.local_best - INFO - Optimize for 500 iters with {'c1': 0.1, 'c2': 0.3, 'w': 0.9, 'k': 5, 'p': 2}
2021-01-29 14:05:56,123 - pyswarms.single.local_best - INFO - Optimization finished | best cost: 875.3266051874308, best pos: [1.56237999e+00 1.00688666e+00 1.26456038e+02 1.77067064e-01
 7.88157275e-06 1.40749917e-05 3.95995111e-06]
2021-01-29 14:05:56,154 - pyswarms.single.local_best - INFO - Optimize for 500 iters with {'c1': 0.1, 'c2': 0.3, 'w': 0.9, 'k': 5, 'p': 2}
2021-01-29 14:06:24,741 - pyswarms.single.local_best - INFO - Optimization finished | best cost: 903.2630884294529, best pos: [1.03254604e+00 7.05693974e-01 1.23463531e+02 4.20289338e-01
 9.20699405e-06 1.93449569e-05 6.80998128e-07]
2021-01-29 14:06:24,773 - pyswarms.single.local_best - INFO - Optimize for 500 iters with {'c1': 0.1, 'c2': 0.3, 'w': 0.9, 'k': 5, 'p': 2}
2021-01-29 14:06:51,686 - pyswarms.single.local_best - INFO - Optimization finished | best cost: 866.4624652802165, best pos: [1.54464822e+00 1.05584127e+00 1.25410396e+02 1.76351239e-01
 1.83228571e-05 5.01062531e-06 3.82878672e-06]
2021-01-29 14:06:51,716 - pyswarms.single.local_best - INFO - Optimize for 500 iters with {'c1': 0.1, 'c2': 0.3, 'w': 0.9, 'k': 5, 'p': 2}
2021-01-29 14:07:20,281 - pyswarms.single.local_best - INFO - Optimization finished | best cost: 848.9878840018218, best pos: [1.01328480e+00 6.72737538e-01 1.24928397e+02 4.30394544e-01
 2.35903009e-05 3.95312912e-06 1.02067174e-06]
2021-01-29 14:07:20,315 - pyswarms.single.local_best - INFO - Optimize for 500 iters with {'c1': 0.1, 'c2': 0.3, 'w': 0.9, 'k': 5, 'p': 2}
2021-01-29 14:07:50,537 - pyswarms.single.local_best - INFO - Optimization finished | best cost: 885.219182933019, best pos: [1.45864277e+00 9.39968062e-01 1.23576057e+02 2.30549482e-01
 2.00299476e-05 2.21973343e-06 1.21394395e-06]
2021-01-29 14:07:50,569 - pyswarms.single.local_best - INFO - Optimize for 500 iters with {'c1': 0.1, 'c2': 0.3, 'w': 0.9, 'k': 5, 'p': 2}
2021-01-29 14:08:18,363 - pyswarms.single.local_best - INFO - Optimization finished | best cost: 838.537318756483, best pos: [1.19003520e+00 7.58453935e-01 1.25033143e+02 3.26811470e-01
 2.22287583e-05 7.99337153e-06 5.40374315e-07]
2021-01-29 14:08:18,394 - pyswarms.single.local_best - INFO - Optimize for 500 iters with {'c1': 0.1, 'c2': 0.3, 'w': 0.9, 'k': 5, 'p': 2}
2021-01-29 14:08:45,667 - pyswarms.single.local_best - INFO - Optimization finished | best cost: 860.7348375995025, best pos: [1.23294591e+00 9.25374432e-01 1.25656554e+02 2.48603378e-01
 8.14176883e-06 1.35364611e-05 1.35076195e-05]
2021-01-29 14:08:45,695 - pyswarms.single.local_best - INFO - Optimize for 500 iters with {'c1': 0.1, 'c2': 0.3, 'w': 0.9, 'k': 5, 'p': 2}
2021-01-29 14:09:12,228 - pyswarms.single.local_best - INFO - Optimization finished | best cost: 876.1191234646251, best pos: [1.86631528e+00 1.16159169e+00 1.27265779e+02 1.02796908e-01
 1.75673436e-05 1.46225932e-05 1.92074824e-06]
2021-01-29 14:09:12,261 - pyswarms.single.local_best - INFO - Optimize for 500 iters with {'c1': 0.1, 'c2': 0.3, 'w': 0.9, 'k': 5, 'p': 2}
2021-01-29 14:09:40,686 - pyswarms.single.local_best - INFO - Optimization finished | best cost: 868.7512246842472, best pos: [1.41870864e+00 9.77124236e-01 1.26345160e+02 2.05417077e-01
 2.21552674e-05 2.30742706e-05 1.24467095e-06]
2021-01-29 14:09:40,718 - pyswarms.single.local_best - INFO - Optimize for 500 iters with {'c1': 0.1, 'c2': 0.3, 'w': 0.9, 'k': 5, 'p': 2}
2021-01-29 14:10:08,746 - pyswarms.single.local_best - INFO - Optimization finished | best cost: 878.3494031989081, best pos: [1.28332253e+00 8.92437820e-01 1.24723075e+02 2.52024823e-01
 2.28194620e-05 1.44154164e-05 3.77593126e-06]
2021-01-29 14:10:08,780 - pyswarms.single.local_best - INFO - Optimize for 500 iters with {'c1': 0.1, 'c2': 0.3, 'w': 0.9, 'k': 5, 'p': 2}
2021-01-29 14:10:36,867 - pyswarms.single.local_best - INFO - Optimization finished | best cost: 854.3375865088433, best pos: [1.67353514e+00 1.07664695e+00 1.26085693e+02 1.44595480e-01
 1.72484621e-05 1.23484267e-05 2.49849900e-06]
2021-01-29 14:10:36,900 - pyswarms.single.local_best - INFO - Optimize for 500 iters with {'c1': 0.1, 'c2': 0.3, 'w': 0.9, 'k': 5, 'p': 2}
2021-01-29 14:11:05,290 - pyswarms.single.local_best - INFO - Optimization finished | best cost: 872.7108112180099, best pos: [1.67616022e+00 1.05255167e+00 1.26688696e+02 1.38705535e-01
 1.96407592e-05 1.43293125e-05 2.64069228e-06]
2021-01-29 14:11:05,323 - pyswarms.single.local_best - INFO - Optimize for 500 iters with {'c1': 0.1, 'c2': 0.3, 'w': 0.9, 'k': 5, 'p': 2}
2021-01-29 14:11:34,637 - pyswarms.single.local_best - INFO - Optimization finished | best cost: 873.1488797850384, best pos: [1.76629242e+00 1.26365456e+00 1.22074501e+02 1.18789169e-01
 1.32723192e-05 1.40436080e-06 5.61681066e-06]
2021-01-29 14:11:34,666 - pyswarms.single.local_best - INFO - Optimize for 500 iters with {'c1': 0.1, 'c2': 0.3, 'w': 0.9, 'k': 5, 'p': 2}
2021-01-29 14:12:03,611 - pyswarms.single.local_best - INFO - Optimization finished | best cost: 837.334765938785, best pos: [1.26995306e+00 8.32994048e-01 1.24309474e+02 2.92617979e-01
 2.10862089e-05 7.11793737e-06 6.91716794e-07]
2021-01-29 14:12:03,643 - pyswarms.single.local_best - INFO - Optimize for 500 iters with {'c1': 0.1, 'c2': 0.3, 'w': 0.9, 'k': 5, 'p': 2}
2021-01-29 14:12:33,062 - pyswarms.single.local_best - INFO - Optimization finished | best cost: 820.5898440043359, best pos: [1.47285840e+00 1.06106486e+00 1.26490870e+02 1.67092836e-01
 6.31969082e-06 1.44630981e-05 1.10353845e-05]
2021-01-29 14:12:33,095 - pyswarms.single.local_best - INFO - Optimize for 500 iters with {'c1': 0.1, 'c2': 0.3, 'w': 0.9, 'k': 5, 'p': 2}
2021-01-29 14:13:00,872 - pyswarms.single.local_best - INFO - Optimization finished | best cost: 863.0572133140562, best pos: [1.88317512e+00 1.22837659e+00 1.24884562e+02 1.08481157e-01
 2.11110731e-05 1.57382320e-05 2.01582256e-07]
2021-01-29 14:13:00,905 - pyswarms.single.local_best - INFO - Optimize for 500 iters with {'c1': 0.1, 'c2': 0.3, 'w': 0.9, 'k': 5, 'p': 2}
2021-01-29 14:13:29,105 - pyswarms.single.local_best - INFO - Optimization finished | best cost: 861.1814515664516, best pos: [1.03589341e+00 6.89842201e-01 1.26759883e+02 3.80391073e-01
 1.32215780e-05 2.20816684e-05 3.50624598e-06]
2021-01-29 14:13:29,138 - pyswarms.single.local_best - INFO - Optimize for 500 iters with {'c1': 0.1, 'c2': 0.3, 'w': 0.9, 'k': 5, 'p': 2}
2021-01-29 14:13:57,808 - pyswarms.single.local_best - INFO - Optimization finished | best cost: 874.1038228770777, best pos: [9.64366929e-01 6.42396229e-01 1.26316149e+02 4.41656060e-01
 2.35815892e-05 1.16988871e-05 1.79453667e-06]
2021-01-29 14:13:57,840 - pyswarms.single.local_best - INFO - Optimize for 500 iters with {'c1': 0.1, 'c2': 0.3, 'w': 0.9, 'k': 5, 'p': 2}
2021-01-29 14:14:26,947 - pyswarms.single.local_best - INFO - Optimization finished | best cost: 857.8736003717806, best pos: [1.48630658e+00 1.04834741e+00 1.23977432e+02 2.02785118e-01
 7.32917071e-06 2.28213104e-05 1.85601031e-06]
2021-01-29 14:14:26,986 - pyswarms.single.local_best - INFO - Optimize for 500 iters with {'c1': 0.1, 'c2': 0.3, 'w': 0.9, 'k': 5, 'p': 2}
2021-01-29 14:14:56,143 - pyswarms.single.local_best - INFO - Optimization finished | best cost: 833.2718541784982, best pos: [1.37409036e+00 8.80682101e-01 1.26318526e+02 2.47603329e-01
 1.49863737e-05 1.44869025e-05 1.85982545e-07]
2021-01-29 14:14:56,174 - pyswarms.single.local_best - INFO - Optimize for 500 iters with {'c1': 0.1, 'c2': 0.3, 'w': 0.9, 'k': 5, 'p': 2}
2021-01-29 14:15:26,340 - pyswarms.single.local_best - INFO - Optimization finished | best cost: 930.5402847396526, best pos: [1.66261320e+00 1.08921256e+00 1.26747321e+02 1.39979373e-01
 2.27416171e-05 8.28475571e-06 2.86617509e-06]
2021-01-29 14:15:26,371 - pyswarms.single.local_best - INFO - Optimize for 500 iters with {'c1': 0.1, 'c2': 0.3, 'w': 0.9, 'k': 5, 'p': 2}
2021-01-29 14:15:55,279 - pyswarms.single.local_best - INFO - Optimization finished | best cost: 915.9484695227169, best pos: [1.50552465e+00 1.12493673e+00 1.23646103e+02 1.83787353e-01
 7.92757161e-06 8.93023843e-06 6.12146277e-06]
2021-01-29 14:15:55,312 - pyswarms.single.local_best - INFO - Optimize for 500 iters with {'c1': 0.1, 'c2': 0.3, 'w': 0.9, 'k': 5, 'p': 2}
2021-01-29 14:16:23,991 - pyswarms.single.local_best - INFO - Optimization finished | best cost: 845.2501202430931, best pos: [1.35095943e+00 9.45455668e-01 1.24413308e+02 2.45720533e-01
 1.08813368e-05 1.58168106e-05 3.10846612e-06]
2021-01-29 14:16:24,022 - pyswarms.single.local_best - INFO - Optimize for 500 iters with {'c1': 0.1, 'c2': 0.3, 'w': 0.9, 'k': 5, 'p': 2}
2021-01-29 14:16:50,705 - pyswarms.single.local_best - INFO - Optimization finished | best cost: 907.1748047055163, best pos: [1.15834116e+00 7.97139609e-01 1.21121592e+02 3.54970899e-01
 9.26146863e-06 1.28885721e-05 2.31489084e-06]
2021-01-29 14:16:50,739 - pyswarms.single.local_best - INFO - Optimize for 500 iters with {'c1': 0.1, 'c2': 0.3, 'w': 0.9, 'k': 5, 'p': 2}
2021-01-29 14:17:19,082 - pyswarms.single.local_best - INFO - Optimization finished | best cost: 927.0378078298886, best pos: [1.20572240e+00 7.80195686e-01 1.22924167e+02 3.40834862e-01
 2.06341597e-05 4.29435443e-06 4.55870173e-07]
2021-01-29 14:17:19,114 - pyswarms.single.local_best - INFO - Optimize for 500 iters with {'c1': 0.1, 'c2': 0.3, 'w': 0.9, 'k': 5, 'p': 2}
2021-01-29 14:17:48,478 - pyswarms.single.local_best - INFO - Optimization finished | best cost: 841.7349735116343, best pos: [1.02519044e+00 6.93271730e-01 1.25605053e+02 4.05003513e-01
 2.38856397e-05 7.79272067e-06 1.67203739e-06]
2021-01-29 14:17:48,512 - pyswarms.single.local_best - INFO - Optimize for 500 iters with {'c1': 0.1, 'c2': 0.3, 'w': 0.9, 'k': 5, 'p': 2}
2021-01-29 14:18:17,309 - pyswarms.single.local_best - INFO - Optimization finished | best cost: 883.7198153045931, best pos: [1.68001086e+00 1.17697679e+00 1.26950538e+02 1.21554924e-01
 1.09561827e-05 1.40226444e-05 6.86530131e-06]
2021-01-29 14:18:17,340 - pyswarms.single.local_best - INFO - Optimize for 500 iters with {'c1': 0.1, 'c2': 0.3, 'w': 0.9, 'k': 5, 'p': 2}
2021-01-29 14:18:45,946 - pyswarms.single.local_best - INFO - Optimization finished | best cost: 860.029817373353, best pos: [1.10549536e+00 7.30086764e-01 1.25346468e+02 3.65319183e-01
 2.39713447e-05 5.16308085e-06 1.33532826e-06]
2021-01-29 14:18:45,976 - pyswarms.single.local_best - INFO - Optimize for 500 iters with {'c1': 0.1, 'c2': 0.3, 'w': 0.9, 'k': 5, 'p': 2}
2021-01-29 14:19:13,854 - pyswarms.single.local_best - INFO - Optimization finished | best cost: 857.6599044374926, best pos: [1.45182972e+00 1.03796627e+00 1.26673660e+02 1.81065741e-01
 1.58492757e-05 4.51453935e-06 8.52101004e-06]
2021-01-29 14:19:13,881 - pyswarms.single.local_best - INFO - Optimize for 500 iters with {'c1': 0.1, 'c2': 0.3, 'w': 0.9, 'k': 5, 'p': 2}
2021-01-29 14:19:42,845 - pyswarms.single.local_best - INFO - Optimization finished | best cost: 878.1816306270975, best pos: [1.34013939e+00 8.63754848e-01 1.26161749e+02 2.46284301e-01
 2.09818064e-05 1.41700636e-05 1.29878217e-06]
2021-01-29 14:19:42,883 - pyswarms.single.local_best - INFO - Optimize for 500 iters with {'c1': 0.1, 'c2': 0.3, 'w': 0.9, 'k': 5, 'p': 2}
2021-01-29 14:20:08,259 - pyswarms.single.local_best - INFO - Optimization finished | best cost: 410.9229652649529, best pos: [8.83682371e-01 1.81382786e+00 1.38252452e+02 5.19418103e-01
 6.20510308e-06 1.06369644e-05 1.22386581e-06]
2021-01-29 14:20:08,290 - pyswarms.single.local_best - INFO - Optimize for 500 iters with {'c1': 0.1, 'c2': 0.3, 'w': 0.9, 'k': 5, 'p': 2}
2021-01-29 14:20:33,141 - pyswarms.single.local_best - INFO - Optimization finished | best cost: 464.72528557729163, best pos: [1.01995654e+00 1.77958745e+00 1.15576309e+02 2.11439117e-01
 1.77712866e-05 9.64403006e-06 9.89458231e-06]
2021-01-29 14:20:33,173 - pyswarms.single.local_best - INFO - Optimize for 500 iters with {'c1': 0.1, 'c2': 0.3, 'w': 0.9, 'k': 5, 'p': 2}
2021-01-29 14:20:58,637 - pyswarms.single.local_best - INFO - Optimization finished | best cost: 500.39835103316784, best pos: [6.08077704e-01 1.24877712e+00 1.15489766e+02 4.46145056e-01
 2.05741303e-05 1.53272365e-05 1.85064300e-05]
2021-01-29 14:20:58,670 - pyswarms.single.local_best - INFO - Optimize for 500 iters with {'c1': 0.1, 'c2': 0.3, 'w': 0.9, 'k': 5, 'p': 2}
2021-01-29 14:21:23,161 - pyswarms.single.local_best - INFO - Optimization finished | best cost: 419.8984272310479, best pos: [7.37369011e-01 1.81750452e+00 1.40236999e+02 6.78019654e-01
 1.53014889e-05 8.18312458e-06 9.16299694e-07]
2021-01-29 14:21:23,195 - pyswarms.single.local_best - INFO - Optimize for 500 iters with {'c1': 0.1, 'c2': 0.3, 'w': 0.9, 'k': 5, 'p': 2}
2021-01-29 14:21:47,134 - pyswarms.single.local_best - INFO - Optimization finished | best cost: 460.1590793923524, best pos: [8.87677284e-01 1.94026807e+00 1.38294657e+02 4.86291064e-01
 9.79282669e-06 2.24575352e-06 7.96998769e-06]
2021-01-29 14:21:47,165 - pyswarms.single.local_best - INFO - Optimize for 500 iters with {'c1': 0.1, 'c2': 0.3, 'w': 0.9, 'k': 5, 'p': 2}
2021-01-29 14:22:12,596 - pyswarms.single.local_best - INFO - Optimization finished | best cost: 448.0466143239415, best pos: [9.25050433e-01 1.94568204e+00 1.37790977e+02 4.46765469e-01
 9.21780730e-06 1.50720390e-05 3.39938229e-06]
2021-01-29 14:22:12,636 - pyswarms.single.local_best - INFO - Optimize for 500 iters with {'c1': 0.1, 'c2': 0.3, 'w': 0.9, 'k': 5, 'p': 2}
2021-01-29 14:22:37,705 - pyswarms.single.local_best - INFO - Optimization finished | best cost: 443.500469761907, best pos: [8.74198462e-01 1.90803695e+00 1.40369729e+02 5.54326535e-01
 7.57827393e-06 6.85778834e-06 1.78088688e-06]
2021-01-29 14:22:37,739 - pyswarms.single.local_best - INFO - Optimize for 500 iters with {'c1': 0.1, 'c2': 0.3, 'w': 0.9, 'k': 5, 'p': 2}
2021-01-29 14:23:02,256 - pyswarms.single.local_best - INFO - Optimization finished | best cost: 478.93056547170545, best pos: [7.68985713e-01 1.37667372e+00 1.35873096e+02 6.07196255e-01
 1.17775803e-05 9.25999981e-06 2.19729433e-06]
2021-01-29 14:23:02,290 - pyswarms.single.local_best - INFO - Optimize for 500 iters with {'c1': 0.1, 'c2': 0.3, 'w': 0.9, 'k': 5, 'p': 2}
2021-01-29 14:23:27,781 - pyswarms.single.local_best - INFO - Optimization finished | best cost: 484.73702209856435, best pos: [1.38104131e+00 1.88106928e+00 1.38514148e+02 2.43614365e-01
 1.08683888e-05 1.48084068e-05 1.62031707e-07]
2021-01-29 14:23:27,815 - pyswarms.single.local_best - INFO - Optimize for 500 iters with {'c1': 0.1, 'c2': 0.3, 'w': 0.9, 'k': 5, 'p': 2}
2021-01-29 14:23:51,877 - pyswarms.single.local_best - INFO - Optimization finished | best cost: 439.09263541677217, best pos: [7.46605426e-01 1.81033283e+00 1.38848467e+02 6.67539347e-01
 1.17485231e-05 4.62715704e-06 3.07774907e-06]
2021-01-29 14:23:51,905 - pyswarms.single.local_best - INFO - Optimize for 500 iters with {'c1': 0.1, 'c2': 0.3, 'w': 0.9, 'k': 5, 'p': 2}
2021-01-29 14:24:17,148 - pyswarms.single.local_best - INFO - Optimization finished | best cost: 439.61671795828306, best pos: [7.58218180e-01 1.98824336e+00 1.38934194e+02 6.07760423e-01
 1.55495187e-05 5.02999276e-06 5.70880270e-06]
2021-01-29 14:24:17,181 - pyswarms.single.local_best - INFO - Optimize for 500 iters with {'c1': 0.1, 'c2': 0.3, 'w': 0.9, 'k': 5, 'p': 2}
2021-01-29 14:24:40,605 - pyswarms.single.local_best - INFO - Optimization finished | best cost: 442.5916062605173, best pos: [8.18003990e-01 1.96380965e+00 1.39708484e+02 5.55494456e-01
 1.92788147e-05 2.81678512e-06 3.93309359e-06]
2021-01-29 14:24:40,639 - pyswarms.single.local_best - INFO - Optimize for 500 iters with {'c1': 0.1, 'c2': 0.3, 'w': 0.9, 'k': 5, 'p': 2}
2021-01-29 14:25:04,735 - pyswarms.single.local_best - INFO - Optimization finished | best cost: 417.0483384173516, best pos: [8.52130070e-01 1.69961280e+00 1.39738481e+02 6.69280214e-01
 3.77429353e-06 2.06057732e-06 8.64495234e-07]
2021-01-29 14:25:04,768 - pyswarms.single.local_best - INFO - Optimize for 500 iters with {'c1': 0.1, 'c2': 0.3, 'w': 0.9, 'k': 5, 'p': 2}
2021-01-29 14:25:29,672 - pyswarms.single.local_best - INFO - Optimization finished | best cost: 460.828038150314, best pos: [8.18178606e-01 1.97005161e+00 1.40694423e+02 6.42187679e-01
 6.14268960e-06 6.35474346e-06 1.10510361e-06]
2021-01-29 14:25:29,706 - pyswarms.single.local_best - INFO - Optimize for 500 iters with {'c1': 0.1, 'c2': 0.3, 'w': 0.9, 'k': 5, 'p': 2}
2021-01-29 14:25:54,361 - pyswarms.single.local_best - INFO - Optimization finished | best cost: 460.4332492119138, best pos: [9.07775978e-01 1.90901692e+00 1.38963069e+02 4.82550001e-01
 7.63183112e-06 6.68020055e-06 5.70725728e-06]
2021-01-29 14:25:54,394 - pyswarms.single.local_best - INFO - Optimize for 500 iters with {'c1': 0.1, 'c2': 0.3, 'w': 0.9, 'k': 5, 'p': 2}
2021-01-29 14:26:19,620 - pyswarms.single.local_best - INFO - Optimization finished | best cost: 444.9005775070282, best pos: [7.19963453e-01 1.98071129e+00 1.39085859e+02 6.95600146e-01
 2.89590233e-06 4.17455610e-06 7.89692847e-06]
2021-01-29 14:26:19,653 - pyswarms.single.local_best - INFO - Optimize for 500 iters with {'c1': 0.1, 'c2': 0.3, 'w': 0.9, 'k': 5, 'p': 2}
2021-01-29 14:26:44,011 - pyswarms.single.local_best - INFO - Optimization finished | best cost: 440.7190751686464, best pos: [7.53811471e-01 1.75187773e+00 1.38898624e+02 6.89860796e-01
 1.34118649e-05 1.30187838e-06 1.13984510e-06]
2021-01-29 14:26:44,043 - pyswarms.single.local_best - INFO - Optimize for 500 iters with {'c1': 0.1, 'c2': 0.3, 'w': 0.9, 'k': 5, 'p': 2}
2021-01-29 14:27:10,004 - pyswarms.single.local_best - INFO - Optimization finished | best cost: 417.4904445867074, best pos: [8.77050934e-01 1.74713681e+00 1.38775371e+02 5.20609344e-01
 1.65974421e-05 5.27712817e-06 1.00410941e-06]
2021-01-29 14:27:10,033 - pyswarms.single.local_best - INFO - Optimize for 500 iters with {'c1': 0.1, 'c2': 0.3, 'w': 0.9, 'k': 5, 'p': 2}
2021-01-29 14:27:34,434 - pyswarms.single.local_best - INFO - Optimization finished | best cost: 404.518276770618, best pos: [1.04724151e+00 1.87678342e+00 1.37136133e+02 3.84038930e-01
 1.14661785e-05 2.61601545e-06 3.88699405e-06]
2021-01-29 14:27:34,463 - pyswarms.single.local_best - INFO - Optimize for 500 iters with {'c1': 0.1, 'c2': 0.3, 'w': 0.9, 'k': 5, 'p': 2}
2021-01-29 14:27:59,924 - pyswarms.single.local_best - INFO - Optimization finished | best cost: 437.4245156664479, best pos: [1.00807003e+00 1.95141717e+00 1.38472239e+02 4.34573216e-01
 1.89711226e-05 1.13006959e-06 5.76956738e-07]
2021-01-29 14:27:59,957 - pyswarms.single.local_best - INFO - Optimize for 500 iters with {'c1': 0.1, 'c2': 0.3, 'w': 0.9, 'k': 5, 'p': 2}
2021-01-29 14:28:24,666 - pyswarms.single.local_best - INFO - Optimization finished | best cost: 440.6167340156918, best pos: [8.23952644e-01 1.80309716e+00 1.38097435e+02 5.43740393e-01
 1.99482662e-05 8.27642344e-06 5.67710018e-07]
2021-01-29 14:28:24,698 - pyswarms.single.local_best - INFO - Optimize for 500 iters with {'c1': 0.1, 'c2': 0.3, 'w': 0.9, 'k': 5, 'p': 2}
2021-01-29 14:28:50,401 - pyswarms.single.local_best - INFO - Optimization finished | best cost: 433.47648206157396, best pos: [9.87178078e-01 1.94012238e+00 1.38675011e+02 4.42107541e-01
 2.40806773e-06 3.62874579e-06 6.12413497e-06]
2021-01-29 14:28:50,430 - pyswarms.single.local_best - INFO - Optimize for 500 iters with {'c1': 0.1, 'c2': 0.3, 'w': 0.9, 'k': 5, 'p': 2}
2021-01-29 14:29:16,037 - pyswarms.single.local_best - INFO - Optimization finished | best cost: 478.9814398654075, best pos: [7.75882117e-01 1.98335064e+00 1.38677724e+02 5.90932584e-01
 1.12948694e-05 2.96678357e-08 9.42924165e-06]
2021-01-29 14:29:16,069 - pyswarms.single.local_best - INFO - Optimize for 500 iters with {'c1': 0.1, 'c2': 0.3, 'w': 0.9, 'k': 5, 'p': 2}
2021-01-29 14:29:41,408 - pyswarms.single.local_best - INFO - Optimization finished | best cost: 453.82765220306567, best pos: [1.00463330e+00 1.86466750e+00 1.37703856e+02 4.17759046e-01
 1.01780227e-05 1.48908201e-05 2.57662128e-08]
2021-01-29 14:29:41,437 - pyswarms.single.local_best - INFO - Optimize for 500 iters with {'c1': 0.1, 'c2': 0.3, 'w': 0.9, 'k': 5, 'p': 2}
2021-01-29 14:30:07,014 - pyswarms.single.local_best - INFO - Optimization finished | best cost: 414.3420880743962, best pos: [7.88800020e-01 1.85448921e+00 1.39433697e+02 6.07661262e-01
 9.74263306e-06 1.23876468e-05 7.27801728e-07]
2021-01-29 14:30:07,047 - pyswarms.single.local_best - INFO - Optimize for 500 iters with {'c1': 0.1, 'c2': 0.3, 'w': 0.9, 'k': 5, 'p': 2}
2021-01-29 14:30:31,604 - pyswarms.single.local_best - INFO - Optimization finished | best cost: 453.5698003673319, best pos: [8.70546205e-01 1.62053308e+00 1.37595865e+02 5.29317117e-01
 8.43926167e-06 1.13807759e-05 9.49604295e-07]
2021-01-29 14:30:31,635 - pyswarms.single.local_best - INFO - Optimize for 500 iters with {'c1': 0.1, 'c2': 0.3, 'w': 0.9, 'k': 5, 'p': 2}
2021-01-29 14:30:56,951 - pyswarms.single.local_best - INFO - Optimization finished | best cost: 459.45435129419025, best pos: [9.80517767e-01 1.97516458e+00 1.38055833e+02 4.48899240e-01
 1.17795390e-05 5.50661588e-06 1.24637568e-06]
2021-01-29 14:30:56,983 - pyswarms.single.local_best - INFO - Optimize for 500 iters with {'c1': 0.1, 'c2': 0.3, 'w': 0.9, 'k': 5, 'p': 2}
2021-01-29 14:31:22,013 - pyswarms.single.local_best - INFO - Optimization finished | best cost: 426.07507047726665, best pos: [8.67607294e-01 1.95194541e+00 1.39782240e+02 5.26258370e-01
 1.15008633e-05 5.33280317e-06 4.42150644e-06]
2021-01-29 14:31:22,047 - pyswarms.single.local_best - INFO - Optimize for 500 iters with {'c1': 0.1, 'c2': 0.3, 'w': 0.9, 'k': 5, 'p': 2}
2021-01-29 14:31:46,391 - pyswarms.single.local_best - INFO - Optimization finished | best cost: 412.43931525643495, best pos: [8.40362347e-01 1.88048769e+00 1.38545000e+02 5.53819586e-01
 3.74831392e-06 1.06247719e-06 8.07722111e-06]
2021-01-29 14:31:46,425 - pyswarms.single.local_best - INFO - Optimize for 500 iters with {'c1': 0.1, 'c2': 0.3, 'w': 0.9, 'k': 5, 'p': 2}
2021-01-29 14:32:11,014 - pyswarms.single.local_best - INFO - Optimization finished | best cost: 434.9200452948183, best pos: [9.63739178e-01 1.99219158e+00 1.39568515e+02 4.40064856e-01
 1.82411037e-05 6.77942845e-06 2.21971449e-06]
2021-01-29 14:32:11,049 - pyswarms.single.local_best - INFO - Optimize for 500 iters with {'c1': 0.1, 'c2': 0.3, 'w': 0.9, 'k': 5, 'p': 2}
2021-01-29 14:32:36,020 - pyswarms.single.local_best - INFO - Optimization finished | best cost: 431.49948913747795, best pos: [6.78109591e-01 1.92966195e+00 1.39548693e+02 6.95478632e-01
 7.14315415e-06 1.85918778e-05 6.75761726e-06]
2021-01-29 14:32:36,052 - pyswarms.single.local_best - INFO - Optimize for 500 iters with {'c1': 0.1, 'c2': 0.3, 'w': 0.9, 'k': 5, 'p': 2}
2021-01-29 14:33:00,383 - pyswarms.single.local_best - INFO - Optimization finished | best cost: 466.72580576446427, best pos: [8.30878882e-01 1.87912048e+00 1.38694667e+02 5.56816289e-01
 1.68752465e-05 3.31243512e-06 2.90810223e-06]
2021-01-29 14:33:00,414 - pyswarms.single.local_best - INFO - Optimize for 500 iters with {'c1': 0.1, 'c2': 0.3, 'w': 0.9, 'k': 5, 'p': 2}
2021-01-29 14:33:25,139 - pyswarms.single.local_best - INFO - Optimization finished | best cost: 448.01322423165846, best pos: [7.60499364e-01 1.95490769e+00 1.39523390e+02 5.89904380e-01
 1.13556265e-05 1.06011351e-05 9.27753545e-06]
2021-01-29 14:33:25,171 - pyswarms.single.local_best - INFO - Optimize for 500 iters with {'c1': 0.1, 'c2': 0.3, 'w': 0.9, 'k': 5, 'p': 2}
2021-01-29 14:33:49,823 - pyswarms.single.local_best - INFO - Optimization finished | best cost: 451.3228784280378, best pos: [9.49204290e-01 1.96052981e+00 1.39033796e+02 4.73580237e-01
 3.41457183e-06 1.07909774e-05 2.69647842e-06]
2021-01-29 14:33:49,855 - pyswarms.single.local_best - INFO - Optimize for 500 iters with {'c1': 0.1, 'c2': 0.3, 'w': 0.9, 'k': 5, 'p': 2}
2021-01-29 14:34:15,349 - pyswarms.single.local_best - INFO - Optimization finished | best cost: 427.21672790543585, best pos: [8.18269316e-01 1.60083644e+00 1.38695611e+02 5.89256317e-01
 5.23936303e-06 2.88636257e-06 5.87881840e-06]
2021-01-29 14:34:15,383 - pyswarms.single.local_best - INFO - Optimize for 500 iters with {'c1': 0.1, 'c2': 0.3, 'w': 0.9, 'k': 5, 'p': 2}
2021-01-29 14:34:38,771 - pyswarms.single.local_best - INFO - Optimization finished | best cost: 426.3389042815109, best pos: [7.51569480e-01 1.98685182e+00 1.39988033e+02 6.50280442e-01
 5.68622332e-06 9.48755867e-06 4.49420053e-06]
2021-01-29 14:34:38,806 - pyswarms.single.local_best - INFO - Optimize for 500 iters with {'c1': 0.1, 'c2': 0.3, 'w': 0.9, 'k': 5, 'p': 2}
2021-01-29 14:35:03,390 - pyswarms.single.local_best - INFO - Optimization finished | best cost: 465.2390175523727, best pos: [9.21802701e-01 1.51950433e+00 1.36961702e+02 4.76916022e-01
 1.34535626e-05 8.54739601e-06 1.39322321e-06]
2021-01-29 14:35:03,424 - pyswarms.single.local_best - INFO - Optimize for 500 iters with {'c1': 0.1, 'c2': 0.3, 'w': 0.9, 'k': 5, 'p': 2}
2021-01-29 14:35:29,008 - pyswarms.single.local_best - INFO - Optimization finished | best cost: 450.57412196928004, best pos: [7.18754500e-01 1.29763681e+00 1.36812849e+02 6.50395306e-01
 1.62943594e-05 6.16068847e-06 5.84521511e-06]
2021-01-29 14:35:29,039 - pyswarms.single.local_best - INFO - Optimize for 500 iters with {'c1': 0.1, 'c2': 0.3, 'w': 0.9, 'k': 5, 'p': 2}
2021-01-29 14:35:53,514 - pyswarms.single.local_best - INFO - Optimization finished | best cost: 485.70434222201607, best pos: [8.01696151e-01 1.83885963e+00 1.38890007e+02 6.01284602e-01
 9.64381272e-06 8.49126891e-07 6.36523644e-06]
2021-01-29 14:35:53,547 - pyswarms.single.local_best - INFO - Optimize for 500 iters with {'c1': 0.1, 'c2': 0.3, 'w': 0.9, 'k': 5, 'p': 2}
2021-01-29 14:36:17,312 - pyswarms.single.local_best - INFO - Optimization finished | best cost: 462.31963688114445, best pos: [8.84053745e-01 1.69561912e+00 1.37552687e+02 4.82745161e-01
 1.96703688e-05 1.14959584e-05 3.61457865e-07]
2021-01-29 14:36:17,345 - pyswarms.single.local_best - INFO - Optimize for 500 iters with {'c1': 0.1, 'c2': 0.3, 'w': 0.9, 'k': 5, 'p': 2}
2021-01-29 14:36:42,793 - pyswarms.single.local_best - INFO - Optimization finished | best cost: 443.23050496141883, best pos: [8.86445078e-01 1.99820476e+00 1.38768200e+02 5.17624954e-01
 1.31459486e-05 6.80364529e-06 1.39250390e-06]
2021-01-29 14:36:42,824 - pyswarms.single.local_best - INFO - Optimize for 500 iters with {'c1': 0.1, 'c2': 0.3, 'w': 0.9, 'k': 5, 'p': 2}
2021-01-29 14:37:07,672 - pyswarms.single.local_best - INFO - Optimization finished | best cost: 426.8068961088526, best pos: [8.14153701e-01 1.96839138e+00 1.39480655e+02 5.92140722e-01
 1.02314910e-05 5.52224165e-06 3.01063026e-06]
2021-01-29 14:37:07,704 - pyswarms.single.local_best - INFO - Optimize for 500 iters with {'c1': 0.1, 'c2': 0.3, 'w': 0.9, 'k': 5, 'p': 2}
2021-01-29 14:37:32,634 - pyswarms.single.local_best - INFO - Optimization finished | best cost: 440.1953395848739, best pos: [1.13655536e+00 1.88204106e+00 1.37839370e+02 3.51550431e-01
 7.81363813e-06 1.08072719e-05 3.98549640e-07]
2021-01-29 14:37:32,677 - pyswarms.single.local_best - INFO - Optimize for 500 iters with {'c1': 0.1, 'c2': 0.3, 'w': 0.9, 'k': 5, 'p': 2}
2021-01-29 14:37:58,197 - pyswarms.single.local_best - INFO - Optimization finished | best cost: 458.06178935009024, best pos: [9.00044046e-01 1.73383701e+00 1.40092886e+02 5.28343270e-01
 1.60391926e-05 4.17209844e-06 1.91745562e-07]
2021-01-29 14:37:58,225 - pyswarms.single.local_best - INFO - Optimize for 500 iters with {'c1': 0.1, 'c2': 0.3, 'w': 0.9, 'k': 5, 'p': 2}
2021-01-29 14:38:23,430 - pyswarms.single.local_best - INFO - Optimization finished | best cost: 425.8872429823223, best pos: [9.09879924e-01 1.90647480e+00 1.38737291e+02 4.87335292e-01
 1.30450166e-05 6.22165681e-07 4.77403491e-06]
2021-01-29 14:38:23,464 - pyswarms.single.local_best - INFO - Optimize for 500 iters with {'c1': 0.1, 'c2': 0.3, 'w': 0.9, 'k': 5, 'p': 2}
2021-01-29 14:38:48,252 - pyswarms.single.local_best - INFO - Optimization finished | best cost: 431.00057747641296, best pos: [7.83540484e-01 1.91092552e+00 1.38637622e+02 6.29912687e-01
 9.09443358e-06 6.77286722e-06 1.52675124e-06]
2021-01-29 14:38:48,285 - pyswarms.single.local_best - INFO - Optimize for 500 iters with {'c1': 0.1, 'c2': 0.3, 'w': 0.9, 'k': 5, 'p': 2}
2021-01-29 14:39:13,440 - pyswarms.single.local_best - INFO - Optimization finished | best cost: 407.47753136866174, best pos: [1.01127858e+00 1.91249608e+00 1.40520479e+02 4.99894978e-01
 7.62793098e-06 1.93314318e-07 1.06505703e-06]
2021-01-29 14:39:13,477 - pyswarms.single.local_best - INFO - Optimize for 500 iters with {'c1': 0.1, 'c2': 0.3, 'w': 0.9, 'k': 5, 'p': 2}
2021-01-29 14:39:38,087 - pyswarms.single.local_best - INFO - Optimization finished | best cost: 433.30496064249337, best pos: [1.08155944e+00 1.96855817e+00 1.39453347e+02 3.98134668e-01
 8.85729072e-06 1.09703915e-05 6.04984249e-08]
2021-01-29 14:39:38,119 - pyswarms.single.local_best - INFO - Optimize for 500 iters with {'c1': 0.1, 'c2': 0.3, 'w': 0.9, 'k': 5, 'p': 2}
2021-01-29 14:40:02,731 - pyswarms.single.local_best - INFO - Optimization finished | best cost: 435.2685960792706, best pos: [6.89076968e-01 1.31816611e+00 1.37857896e+02 6.93616714e-01
 1.59707173e-05 9.39970273e-06 3.06971000e-06]
2021-01-29 14:40:02,763 - pyswarms.single.local_best - INFO - Optimize for 500 iters with {'c1': 0.1, 'c2': 0.3, 'w': 0.9, 'k': 5, 'p': 2}
2021-01-29 14:40:26,117 - pyswarms.single.local_best - INFO - Optimization finished | best cost: 420.47456325327846, best pos: [7.44934965e-01 1.97055590e+00 1.40283032e+02 6.70277210e-01
 1.14494128e-05 2.48401673e-06 5.86390754e-06]
2021-01-29 14:40:26,150 - pyswarms.single.local_best - INFO - Optimize for 500 iters with {'c1': 0.1, 'c2': 0.3, 'w': 0.9, 'k': 5, 'p': 2}
2021-01-29 14:40:50,685 - pyswarms.single.local_best - INFO - Optimization finished | best cost: 430.1962538490414, best pos: [7.92855008e-01 1.99406600e+00 1.38586063e+02 5.88398215e-01
 1.80679440e-05 1.14715166e-07 3.79066376e-06]
2021-01-29 14:40:50,713 - pyswarms.single.local_best - INFO - Optimize for 500 iters with {'c1': 0.1, 'c2': 0.3, 'w': 0.9, 'k': 5, 'p': 2}
2021-01-29 14:41:15,995 - pyswarms.single.local_best - INFO - Optimization finished | best cost: 431.8394985980324, best pos: [1.02401910e+00 1.96250327e+00 1.38401153e+02 3.86398223e-01
 5.23927065e-06 1.04480275e-05 6.96033254e-06]
2021-01-29 14:41:16,028 - pyswarms.single.local_best - INFO - Optimize for 500 iters with {'c1': 0.1, 'c2': 0.3, 'w': 0.9, 'k': 5, 'p': 2}
2021-01-29 14:41:40,934 - pyswarms.single.local_best - INFO - Optimization finished | best cost: 443.0839591532954, best pos: [7.85270252e-01 1.96067015e+00 1.38537158e+02 5.89799367e-01
 2.02247777e-05 6.43324877e-06 2.90465316e-07]
2021-01-29 14:41:40,966 - pyswarms.single.local_best - INFO - Optimize for 500 iters with {'c1': 0.1, 'c2': 0.3, 'w': 0.9, 'k': 5, 'p': 2}
2021-01-29 14:42:06,190 - pyswarms.single.local_best - INFO - Optimization finished | best cost: 423.3469172082579, best pos: [7.61538167e-01 1.50928811e+00 1.38900323e+02 6.47453646e-01
 9.65766066e-06 1.06555471e-05 1.02917263e-06]
2021-01-29 14:42:06,224 - pyswarms.single.local_best - INFO - Optimize for 500 iters with {'c1': 0.1, 'c2': 0.3, 'w': 0.9, 'k': 5, 'p': 2}
2021-01-29 14:42:30,344 - pyswarms.single.local_best - INFO - Optimization finished | best cost: 481.5519402716526, best pos: [7.84035911e-01 1.97924127e+00 1.38810708e+02 6.05967473e-01
 1.64780707e-05 7.25380235e-06 5.70078999e-07]
2021-01-29 14:42:30,378 - pyswarms.single.local_best - INFO - Optimize for 500 iters with {'c1': 0.1, 'c2': 0.3, 'w': 0.9, 'k': 5, 'p': 2}
2021-01-29 14:42:56,351 - pyswarms.single.local_best - INFO - Optimization finished | best cost: 431.7317308757975, best pos: [1.01927124e+00 1.75922199e+00 1.38479880e+02 4.21476842e-01
 7.99714484e-06 1.22769828e-05 1.21367049e-06]
2021-01-29 14:42:56,385 - pyswarms.single.local_best - INFO - Optimize for 500 iters with {'c1': 0.1, 'c2': 0.3, 'w': 0.9, 'k': 5, 'p': 2}
2021-01-29 14:43:20,464 - pyswarms.single.local_best - INFO - Optimization finished | best cost: 442.08661023018743, best pos: [7.48684703e-01 1.93270138e+00 1.38834874e+02 5.96005985e-01
 1.95537334e-05 1.13462510e-05 4.01136491e-06]
2021-01-29 14:43:20,496 - pyswarms.single.local_best - INFO - Optimize for 500 iters with {'c1': 0.1, 'c2': 0.3, 'w': 0.9, 'k': 5, 'p': 2}
2021-01-29 14:43:45,733 - pyswarms.single.local_best - INFO - Optimization finished | best cost: 457.36673274054544, best pos: [1.00975308e+00 1.84846793e+00 1.16444100e+02 1.92805988e-01
 1.67737067e-05 1.76348699e-05 1.44459970e-05]
2021-01-29 14:43:45,765 - pyswarms.single.local_best - INFO - Optimize for 500 iters with {'c1': 0.1, 'c2': 0.3, 'w': 0.9, 'k': 5, 'p': 2}
2021-01-29 14:44:10,020 - pyswarms.single.local_best - INFO - Optimization finished | best cost: 413.2569900057581, best pos: [7.89737072e-01 1.99730872e+00 1.40221611e+02 6.43549625e-01
 4.64162247e-06 7.74615299e-06 1.77582909e-06]
2021-01-29 14:44:10,053 - pyswarms.single.local_best - INFO - Optimize for 500 iters with {'c1': 0.1, 'c2': 0.3, 'w': 0.9, 'k': 5, 'p': 2}
2021-01-29 14:44:34,533 - pyswarms.single.local_best - INFO - Optimization finished | best cost: 502.3709622406484, best pos: [7.12152450e-01 1.69800462e+00 1.37908059e+02 6.89747417e-01
 1.44928068e-05 8.27976840e-06 6.67711577e-07]
2021-01-29 14:44:34,564 - pyswarms.single.local_best - INFO - Optimize for 500 iters with {'c1': 0.1, 'c2': 0.3, 'w': 0.9, 'k': 5, 'p': 2}
2021-01-29 14:44:59,149 - pyswarms.single.local_best - INFO - Optimization finished | best cost: 469.2308401603913, best pos: [1.01124966e+00 1.91551252e+00 1.38786012e+02 4.63073935e-01
 1.00905739e-05 2.52517076e-07 1.68171186e-06]
2021-01-29 14:44:59,184 - pyswarms.single.local_best - INFO - Optimize for 500 iters with {'c1': 0.1, 'c2': 0.3, 'w': 0.9, 'k': 5, 'p': 2}
2021-01-29 14:45:24,627 - pyswarms.single.local_best - INFO - Optimization finished | best cost: 399.0361656990734, best pos: [8.26770047e-01 1.92956530e+00 1.39275958e+02 5.85016825e-01
 1.06219571e-05 7.45257607e-06 1.20189873e-06]
2021-01-29 14:45:24,657 - pyswarms.single.local_best - INFO - Optimize for 500 iters with {'c1': 0.1, 'c2': 0.3, 'w': 0.9, 'k': 5, 'p': 2}
2021-01-29 14:45:49,626 - pyswarms.single.local_best - INFO - Optimization finished | best cost: 437.4920470011295, best pos: [8.53059320e-01 1.95570386e+00 1.39329420e+02 5.52268135e-01
 9.75755269e-06 2.20538950e-06 5.06560230e-06]
2021-01-29 14:45:49,660 - pyswarms.single.local_best - INFO - Optimize for 500 iters with {'c1': 0.1, 'c2': 0.3, 'w': 0.9, 'k': 5, 'p': 2}
2021-01-29 14:46:13,505 - pyswarms.single.local_best - INFO - Optimization finished | best cost: 441.04164502551333, best pos: [7.58983574e-01 1.57198834e+00 1.37423902e+02 6.07654739e-01
 1.50089329e-05 1.59809819e-06 6.37365493e-06]
2021-01-29 14:46:13,539 - pyswarms.single.local_best - INFO - Optimize for 500 iters with {'c1': 0.1, 'c2': 0.3, 'w': 0.9, 'k': 5, 'p': 2}
2021-01-29 14:46:38,623 - pyswarms.single.local_best - INFO - Optimization finished | best cost: 481.71073656551744, best pos: [1.01550937e+00 1.97497367e+00 1.38524856e+02 3.55717376e-01
 1.96775917e-05 1.39549190e-05 5.59927331e-06]
2021-01-29 14:46:38,655 - pyswarms.single.local_best - INFO - Optimize for 500 iters with {'c1': 0.1, 'c2': 0.3, 'w': 0.9, 'k': 5, 'p': 2}
2021-01-29 14:47:03,698 - pyswarms.single.local_best - INFO - Optimization finished | best cost: 436.10044285660854, best pos: [7.61448745e-01 1.92666357e+00 1.38491155e+02 6.09963913e-01
 9.34177906e-06 1.00968724e-05 3.76012196e-06]
2021-01-29 14:47:03,732 - pyswarms.single.local_best - INFO - Optimize for 500 iters with {'c1': 0.1, 'c2': 0.3, 'w': 0.9, 'k': 5, 'p': 2}
2021-01-29 14:47:28,363 - pyswarms.single.local_best - INFO - Optimization finished | best cost: 432.3583880811417, best pos: [7.48293864e-01 1.68412196e+00 1.38728725e+02 6.65072521e-01
 1.19246003e-05 7.38537868e-06 4.77679119e-07]
2021-01-29 14:47:28,398 - pyswarms.single.local_best - INFO - Optimize for 500 iters with {'c1': 0.1, 'c2': 0.3, 'w': 0.9, 'k': 5, 'p': 2}
2021-01-29 14:47:53,704 - pyswarms.single.local_best - INFO - Optimization finished | best cost: 417.85304262543184, best pos: [7.84018660e-01 1.97576112e+00 1.39200581e+02 6.12868637e-01
 1.06816642e-05 3.89891752e-06 5.58110830e-06]
2021-01-29 14:47:53,737 - pyswarms.single.local_best - INFO - Optimize for 500 iters with {'c1': 0.1, 'c2': 0.3, 'w': 0.9, 'k': 5, 'p': 2}
2021-01-29 14:48:18,192 - pyswarms.single.local_best - INFO - Optimization finished | best cost: 443.03172721509713, best pos: [9.02828886e-01 1.95615364e+00 1.39620125e+02 5.02057258e-01
 1.02306141e-05 1.22529807e-05 8.68761575e-07]
2021-01-29 14:48:18,226 - pyswarms.single.local_best - INFO - Optimize for 500 iters with {'c1': 0.1, 'c2': 0.3, 'w': 0.9, 'k': 5, 'p': 2}
2021-01-29 14:48:42,797 - pyswarms.single.local_best - INFO - Optimization finished | best cost: 443.94237472749774, best pos: [7.85591560e-01 1.82895566e+00 1.38896861e+02 5.90755911e-01
 2.05584932e-05 8.97027176e-06 2.49802329e-07]
2021-01-29 14:48:42,830 - pyswarms.single.local_best - INFO - Optimize for 500 iters with {'c1': 0.1, 'c2': 0.3, 'w': 0.9, 'k': 5, 'p': 2}
2021-01-29 14:49:08,356 - pyswarms.single.local_best - INFO - Optimization finished | best cost: 421.9966480551597, best pos: [9.41373886e-01 1.89282167e+00 1.38629042e+02 4.86771362e-01
 5.86078368e-06 4.64720175e-06 3.10028182e-06]
2021-01-29 14:49:08,388 - pyswarms.single.local_best - INFO - Optimize for 500 iters with {'c1': 0.1, 'c2': 0.3, 'w': 0.9, 'k': 5, 'p': 2}
2021-01-29 14:49:34,289 - pyswarms.single.local_best - INFO - Optimization finished | best cost: 450.274715131654, best pos: [8.71225446e-01 1.79946878e+00 1.39047313e+02 5.65888285e-01
 6.02005497e-06 9.64243701e-06 3.14337332e-08]
2021-01-29 14:49:34,320 - pyswarms.single.local_best - INFO - Optimize for 500 iters with {'c1': 0.1, 'c2': 0.3, 'w': 0.9, 'k': 5, 'p': 2}
2021-01-29 14:49:59,100 - pyswarms.single.local_best - INFO - Optimization finished | best cost: 453.70662486893707, best pos: [1.02463386e+00 1.88156186e+00 1.38832759e+02 4.17990649e-01
 1.72713645e-05 2.40093995e-06 1.43804541e-06]
2021-01-29 14:49:59,133 - pyswarms.single.local_best - INFO - Optimize for 500 iters with {'c1': 0.1, 'c2': 0.3, 'w': 0.9, 'k': 5, 'p': 2}
2021-01-29 14:50:24,591 - pyswarms.single.local_best - INFO - Optimization finished | best cost: 450.5861112924074, best pos: [9.62103419e-01 1.99177237e+00 1.37891122e+02 4.14964834e-01
 1.01556518e-05 3.39621305e-06 8.45365649e-06]
2021-01-29 14:50:24,626 - pyswarms.single.local_best - INFO - Optimize for 500 iters with {'c1': 0.1, 'c2': 0.3, 'w': 0.9, 'k': 5, 'p': 2}
2021-01-29 14:50:47,757 - pyswarms.single.local_best - INFO - Optimization finished | best cost: 416.5956072172337, best pos: [7.45086167e-01 1.41628938e+00 1.37347994e+02 6.42631281e-01
 1.96042433e-05 6.19537657e-06 4.00699502e-07]
2021-01-29 14:50:47,789 - pyswarms.single.local_best - INFO - Optimize for 500 iters with {'c1': 0.1, 'c2': 0.3, 'w': 0.9, 'k': 5, 'p': 2}
2021-01-29 14:51:13,610 - pyswarms.single.local_best - INFO - Optimization finished | best cost: 454.85453147993474, best pos: [7.36038125e-01 1.52628338e+00 1.38397616e+02 6.58288111e-01
 4.57621999e-06 4.35110487e-07 1.18480846e-05]
2021-01-29 14:51:13,643 - pyswarms.single.local_best - INFO - Optimize for 500 iters with {'c1': 0.1, 'c2': 0.3, 'w': 0.9, 'k': 5, 'p': 2}
2021-01-29 14:51:39,222 - pyswarms.single.local_best - INFO - Optimization finished | best cost: 467.7910674232116, best pos: [9.16266832e-01 1.93764432e+00 1.38913846e+02 4.86597147e-01
 1.36435794e-05 4.68337840e-06 3.31107698e-06]
2021-01-29 14:51:39,258 - pyswarms.single.local_best - INFO - Optimize for 500 iters with {'c1': 0.1, 'c2': 0.3, 'w': 0.9, 'k': 5, 'p': 2}
2021-01-29 14:52:03,319 - pyswarms.single.local_best - INFO - Optimization finished | best cost: 445.0231738757625, best pos: [8.82283180e-01 1.96157165e+00 1.38659475e+02 5.15064651e-01
 1.34508540e-05 1.00588514e-05 1.93698887e-07]
2021-01-29 14:52:03,352 - pyswarms.single.local_best - INFO - Optimize for 500 iters with {'c1': 0.1, 'c2': 0.3, 'w': 0.9, 'k': 5, 'p': 2}
2021-01-29 14:52:28,334 - pyswarms.single.local_best - INFO - Optimization finished | best cost: 427.0996302258107, best pos: [8.00361484e-01 1.62624384e+00 1.39107714e+02 6.26988946e-01
 1.02444459e-05 7.61114310e-07 3.85077696e-06]
2021-01-29 14:52:28,367 - pyswarms.single.local_best - INFO - Optimize for 500 iters with {'c1': 0.1, 'c2': 0.3, 'w': 0.9, 'k': 5, 'p': 2}
2021-01-29 14:52:52,683 - pyswarms.single.local_best - INFO - Optimization finished | best cost: 440.7008029630691, best pos: [7.66728400e-01 1.68581190e+00 1.38269855e+02 6.07300986e-01
 1.21376594e-05 1.17183640e-05 2.48521022e-06]
2021-01-29 14:52:52,713 - pyswarms.single.local_best - INFO - Optimize for 500 iters with {'c1': 0.1, 'c2': 0.3, 'w': 0.9, 'k': 5, 'p': 2}
2021-01-29 14:53:18,067 - pyswarms.single.local_best - INFO - Optimization finished | best cost: 437.84212664131906, best pos: [9.41412658e-01 1.94680817e+00 1.39179776e+02 5.07759878e-01
 5.13370339e-06 6.52373954e-06 1.10923951e-06]
2021-01-29 14:53:18,101 - pyswarms.single.local_best - INFO - Optimize for 500 iters with {'c1': 0.1, 'c2': 0.3, 'w': 0.9, 'k': 5, 'p': 2}
2021-01-29 14:53:42,789 - pyswarms.single.local_best - INFO - Optimization finished | best cost: 434.776129687414, best pos: [6.76576116e-01 1.94760854e+00 1.39079016e+02 6.93731259e-01
 1.35761368e-05 9.95595112e-06 6.76884020e-06]
2021-01-29 14:53:42,823 - pyswarms.single.local_best - INFO - Optimize for 500 iters with {'c1': 0.1, 'c2': 0.3, 'w': 0.9, 'k': 5, 'p': 2}
2021-01-29 14:54:07,842 - pyswarms.single.local_best - INFO - Optimization finished | best cost: 436.1458844661308, best pos: [7.65307905e-01 1.95430472e+00 1.39559942e+02 6.14638938e-01
 6.53023318e-06 1.17676558e-07 1.15065639e-05]
2021-01-29 14:54:07,877 - pyswarms.single.local_best - INFO - Optimize for 500 iters with {'c1': 0.1, 'c2': 0.3, 'w': 0.9, 'k': 5, 'p': 2}
2021-01-29 14:54:33,523 - pyswarms.single.local_best - INFO - Optimization finished | best cost: 468.95820632114527, best pos: [9.50628858e-01 1.50545521e+00 1.36942698e+02 4.81547129e-01
 1.91773965e-05 1.53478013e-06 6.54821828e-08]
2021-01-29 14:54:33,554 - pyswarms.single.local_best - INFO - Optimize for 500 iters with {'c1': 0.1, 'c2': 0.3, 'w': 0.9, 'k': 5, 'p': 2}
2021-01-29 14:54:57,698 - pyswarms.single.local_best - INFO - Optimization finished | best cost: 442.42281900629655, best pos: [7.63609588e-01 1.72080965e+00 1.39945312e+02 6.59654214e-01
 7.53446322e-06 1.34112793e-06 5.45495721e-06]
2021-01-29 14:54:57,732 - pyswarms.single.local_best - INFO - Optimize for 500 iters with {'c1': 0.1, 'c2': 0.3, 'w': 0.9, 'k': 5, 'p': 2}
2021-01-29 14:55:22,572 - pyswarms.single.local_best - INFO - Optimization finished | best cost: 435.5473047437112, best pos: [9.71942796e-01 1.90907576e+00 1.37921795e+02 4.54710815e-01
 9.52427114e-06 7.03222611e-06 1.50613472e-06]
2021-01-29 14:55:22,607 - pyswarms.single.local_best - INFO - Optimize for 500 iters with {'c1': 0.1, 'c2': 0.3, 'w': 0.9, 'k': 5, 'p': 2}
2021-01-29 14:55:46,306 - pyswarms.single.local_best - INFO - Optimization finished | best cost: 464.73854182628963, best pos: [8.06391635e-01 1.64205429e+00 1.15981474e+02 2.72874365e-01
 2.00731982e-05 7.94453083e-06 1.76928602e-05]
2021-01-29 14:55:46,337 - pyswarms.single.local_best - INFO - Optimize for 500 iters with {'c1': 0.1, 'c2': 0.3, 'w': 0.9, 'k': 5, 'p': 2}
2021-01-29 14:56:10,791 - pyswarms.single.local_best - INFO - Optimization finished | best cost: 447.88633591429544, best pos: [8.23658969e-01 1.89325287e+00 1.39731005e+02 5.71107752e-01
 7.00696880e-06 1.53809781e-05 1.21005801e-06]
2021-01-29 14:56:10,825 - pyswarms.single.local_best - INFO - Optimize for 500 iters with {'c1': 0.1, 'c2': 0.3, 'w': 0.9, 'k': 5, 'p': 2}
2021-01-29 14:56:34,340 - pyswarms.single.local_best - INFO - Optimization finished | best cost: 384.0511999109432, best pos: [8.34825015e-01 1.96314505e+00 1.39680916e+02 5.75702070e-01
 1.50269932e-05 3.79349565e-06 8.44350686e-07]
2021-01-29 14:56:34,373 - pyswarms.single.local_best - INFO - Optimize for 500 iters with {'c1': 0.1, 'c2': 0.3, 'w': 0.9, 'k': 5, 'p': 2}
2021-01-29 14:56:58,836 - pyswarms.single.local_best - INFO - Optimization finished | best cost: 424.170335099794, best pos: [7.44139259e-01 1.99308035e+00 1.40353663e+02 6.44794022e-01
 1.42122428e-05 5.23160601e-06 4.70942236e-06]
2021-01-29 14:56:58,869 - pyswarms.single.local_best - INFO - Optimize for 500 iters with {'c1': 0.1, 'c2': 0.3, 'w': 0.9, 'k': 5, 'p': 2}
2021-01-29 14:57:23,945 - pyswarms.single.local_best - INFO - Optimization finished | best cost: 394.45857097342343, best pos: [8.32732075e-01 1.99649147e+00 1.39038671e+02 5.77540949e-01
 1.10679593e-05 3.16988429e-06 2.54429830e-06]
2021-01-29 14:57:23,978 - pyswarms.single.local_best - INFO - Optimize for 500 iters with {'c1': 0.1, 'c2': 0.3, 'w': 0.9, 'k': 5, 'p': 2}
2021-01-29 14:57:49,636 - pyswarms.single.local_best - INFO - Optimization finished | best cost: 437.0534532305526, best pos: [1.02015198e+00 1.93473834e+00 1.37855226e+02 4.11370873e-01
 7.34863994e-06 9.28043787e-07 5.63815603e-06]
2021-01-29 14:57:49,676 - pyswarms.single.local_best - INFO - Optimize for 500 iters with {'c1': 0.1, 'c2': 0.3, 'w': 0.9, 'k': 5, 'p': 2}
2021-01-29 14:58:15,226 - pyswarms.single.local_best - INFO - Optimization finished | best cost: 462.9381307644359, best pos: [7.52151371e-01 1.33933886e+00 1.38997216e+02 6.96217945e-01
 2.64982691e-06 6.10025706e-06 5.02315946e-06]
2021-01-29 14:58:15,260 - pyswarms.single.local_best - INFO - Optimize for 500 iters with {'c1': 0.1, 'c2': 0.3, 'w': 0.9, 'k': 5, 'p': 2}
2021-01-29 14:58:40,468 - pyswarms.single.local_best - INFO - Optimization finished | best cost: 422.53034033391737, best pos: [9.28253903e-01 1.95048631e+00 1.38362692e+02 4.61869405e-01
 1.92249332e-05 2.02426131e-06 2.80138327e-06]
2021-01-29 14:58:40,496 - pyswarms.single.local_best - INFO - Optimize for 500 iters with {'c1': 0.1, 'c2': 0.3, 'w': 0.9, 'k': 5, 'p': 2}
2021-01-29 14:59:06,362 - pyswarms.single.local_best - INFO - Optimization finished | best cost: 443.42596402206294, best pos: [9.54802348e-01 1.91661856e+00 1.37332637e+02 4.29028448e-01
 1.18995038e-05 1.04457153e-05 3.38358560e-06]
2021-01-29 14:59:06,396 - pyswarms.single.local_best - INFO - Optimize for 500 iters with {'c1': 0.1, 'c2': 0.3, 'w': 0.9, 'k': 5, 'p': 2}
2021-01-29 14:59:31,027 - pyswarms.single.local_best - INFO - Optimization finished | best cost: 464.76810772109985, best pos: [8.83889467e-01 1.68838829e+00 1.40108240e+02 5.42860002e-01
 4.37182052e-06 1.17067917e-05 1.74989447e-06]
2021-01-29 14:59:31,058 - pyswarms.single.local_best - INFO - Optimize for 500 iters with {'c1': 0.1, 'c2': 0.3, 'w': 0.9, 'k': 5, 'p': 2}
2021-01-29 14:59:55,852 - pyswarms.single.local_best - INFO - Optimization finished | best cost: 431.3809163060777, best pos: [9.01852376e-01 1.94552464e+00 1.37966823e+02 4.62989613e-01
 1.26047934e-05 5.43354610e-06 5.93809852e-06]
2021-01-29 14:59:55,885 - pyswarms.single.local_best - INFO - Optimize for 500 iters with {'c1': 0.1, 'c2': 0.3, 'w': 0.9, 'k': 5, 'p': 2}
2021-01-29 15:00:19,010 - pyswarms.single.local_best - INFO - Optimization finished | best cost: 411.27154229274356, best pos: [8.03077174e-01 1.95984106e+00 1.39219564e+02 5.91393948e-01
 1.14576039e-05 9.93546217e-06 7.11019145e-07]
2021-01-29 15:00:19,042 - pyswarms.single.local_best - INFO - Optimize for 500 iters with {'c1': 0.1, 'c2': 0.3, 'w': 0.9, 'k': 5, 'p': 2}
2021-01-29 15:00:44,317 - pyswarms.single.local_best - INFO - Optimization finished | best cost: 447.456362577969, best pos: [7.30437260e-01 1.53659657e+00 1.38276401e+02 6.62366773e-01
 2.04466520e-05 5.67941272e-06 2.65014396e-07]
2021-01-29 15:00:44,351 - pyswarms.single.local_best - INFO - Optimize for 500 iters with {'c1': 0.1, 'c2': 0.3, 'w': 0.9, 'k': 5, 'p': 2}
2021-01-29 15:01:09,209 - pyswarms.single.local_best - INFO - Optimization finished | best cost: 409.9314670857465, best pos: [9.28426490e-01 1.81753712e+00 1.37751501e+02 4.76722450e-01
 1.32359260e-05 6.59982477e-06 6.44416542e-07]
2021-01-29 15:01:09,308 - pyswarms.single.local_best - INFO - Optimize for 500 iters with {'c1': 0.1, 'c2': 0.3, 'w': 0.9, 'k': 5, 'p': 2}
2021-01-29 15:01:39,726 - pyswarms.single.local_best - INFO - Optimization finished | best cost: 652.5768518778114, best pos: [1.52950743e+00 9.87668006e-01 1.21863539e+02 2.34328603e-01
 3.15624939e-07 1.25923517e-07 2.74939094e-07]
2021-01-29 15:01:39,757 - pyswarms.single.local_best - INFO - Optimize for 500 iters with {'c1': 0.1, 'c2': 0.3, 'w': 0.9, 'k': 5, 'p': 2}
2021-01-29 15:02:11,270 - pyswarms.single.local_best - INFO - Optimization finished | best cost: 594.9354484239673, best pos: [1.38268008e+00 9.19287771e-01 1.17562980e+02 3.04291853e-01
 1.02281724e-06 7.06428970e-08 1.01853681e-07]
2021-01-29 15:02:11,301 - pyswarms.single.local_best - INFO - Optimize for 500 iters with {'c1': 0.1, 'c2': 0.3, 'w': 0.9, 'k': 5, 'p': 2}
2021-01-29 15:02:43,181 - pyswarms.single.local_best - INFO - Optimization finished | best cost: 604.4958423281676, best pos: [1.39799612e+00 9.25159974e-01 1.19848931e+02 2.82980300e-01
 9.37296997e-07 2.51821764e-08 1.94168745e-07]
2021-01-29 15:02:43,216 - pyswarms.single.local_best - INFO - Optimize for 500 iters with {'c1': 0.1, 'c2': 0.3, 'w': 0.9, 'k': 5, 'p': 2}
2021-01-29 15:03:12,825 - pyswarms.single.local_best - INFO - Optimization finished | best cost: 615.1964488061333, best pos: [1.68333233e+00 1.21027240e+00 1.15278265e+02 1.60903831e-01
 1.41540836e-06 1.02830536e-06 3.21802819e-07]
2021-01-29 15:03:12,862 - pyswarms.single.local_best - INFO - Optimize for 500 iters with {'c1': 0.1, 'c2': 0.3, 'w': 0.9, 'k': 5, 'p': 2}
2021-01-29 15:03:43,333 - pyswarms.single.local_best - INFO - Optimization finished | best cost: 635.7011800956661, best pos: [1.11820608e+00 8.08757254e-01 1.13689372e+02 3.96683553e-01
 1.00513595e-06 1.48794656e-06 1.45156234e-07]
2021-01-29 15:03:43,368 - pyswarms.single.local_best - INFO - Optimize for 500 iters with {'c1': 0.1, 'c2': 0.3, 'w': 0.9, 'k': 5, 'p': 2}
2021-01-29 15:04:14,216 - pyswarms.single.local_best - INFO - Optimization finished | best cost: 571.9897910203297, best pos: [1.47907001e+00 9.56513498e-01 1.19254542e+02 2.57594657e-01
 9.48121551e-07 3.32594232e-07 9.81374654e-08]
2021-01-29 15:04:14,252 - pyswarms.single.local_best - INFO - Optimize for 500 iters with {'c1': 0.1, 'c2': 0.3, 'w': 0.9, 'k': 5, 'p': 2}
2021-01-29 15:04:44,827 - pyswarms.single.local_best - INFO - Optimization finished | best cost: 604.2641129210684, best pos: [9.87756001e-01 7.06973516e-01 1.15884092e+02 4.92298517e-01
 1.03589791e-06 5.14361587e-07 2.98094102e-07]
2021-01-29 15:04:44,861 - pyswarms.single.local_best - INFO - Optimize for 500 iters with {'c1': 0.1, 'c2': 0.3, 'w': 0.9, 'k': 5, 'p': 2}
2021-01-29 15:05:15,450 - pyswarms.single.local_best - INFO - Optimization finished | best cost: 549.8137419574407, best pos: [1.38500894e+00 9.39434638e-01 1.20137380e+02 2.90572771e-01
 5.81245675e-07 9.03686437e-07 3.62789946e-08]
2021-01-29 15:05:15,480 - pyswarms.single.local_best - INFO - Optimize for 500 iters with {'c1': 0.1, 'c2': 0.3, 'w': 0.9, 'k': 5, 'p': 2}
2021-01-29 15:05:45,949 - pyswarms.single.local_best - INFO - Optimization finished | best cost: 596.6354809528464, best pos: [1.62128503e+00 1.18842089e+00 1.20225980e+02 1.76000354e-01
 6.82178013e-07 8.81602604e-07 3.55516335e-07]
2021-01-29 15:05:45,984 - pyswarms.single.local_best - INFO - Optimize for 500 iters with {'c1': 0.1, 'c2': 0.3, 'w': 0.9, 'k': 5, 'p': 2}
2021-01-29 15:06:14,751 - pyswarms.single.local_best - INFO - Optimization finished | best cost: 613.3998588014339, best pos: [1.50723987e+00 1.15352307e+00 1.21303267e+02 1.73314247e-01
 6.48554307e-07 2.29749968e-06 9.49370985e-07]
2021-01-29 15:06:14,786 - pyswarms.single.local_best - INFO - Optimize for 500 iters with {'c1': 0.1, 'c2': 0.3, 'w': 0.9, 'k': 5, 'p': 2}
2021-01-29 15:06:47,057 - pyswarms.single.local_best - INFO - Optimization finished | best cost: 600.246099904919, best pos: [1.75978917e+00 1.27945647e+00 1.14587880e+02 1.50428107e-01
 8.88688817e-07 1.62899329e-06 2.19411992e-07]
2021-01-29 15:06:47,091 - pyswarms.single.local_best - INFO - Optimize for 500 iters with {'c1': 0.1, 'c2': 0.3, 'w': 0.9, 'k': 5, 'p': 2}
2021-01-29 15:07:18,404 - pyswarms.single.local_best - INFO - Optimization finished | best cost: 558.7050418608364, best pos: [1.26300623e+00 7.43882938e-01 1.20425064e+02 3.98316253e-01
 1.54988627e-07 1.94875335e-08 1.92451880e-07]
2021-01-29 15:07:18,439 - pyswarms.single.local_best - INFO - Optimize for 500 iters with {'c1': 0.1, 'c2': 0.3, 'w': 0.9, 'k': 5, 'p': 2}
2021-01-29 15:07:48,119 - pyswarms.single.local_best - INFO - Optimization finished | best cost: 643.4100947515926, best pos: [7.46953259e-01 5.52417091e-01 1.19344308e+02 6.87344607e-01
 1.17425019e-06 7.15002557e-07 6.69943237e-07]
2021-01-29 15:07:48,154 - pyswarms.single.local_best - INFO - Optimize for 500 iters with {'c1': 0.1, 'c2': 0.3, 'w': 0.9, 'k': 5, 'p': 2}
2021-01-29 15:08:18,801 - pyswarms.single.local_best - INFO - Optimization finished | best cost: 665.9665332294605, best pos: [1.44817189e+00 1.07045291e+00 1.16615056e+02 2.27669946e-01
 9.58536384e-07 2.34754115e-06 1.15700632e-07]
2021-01-29 15:08:18,837 - pyswarms.single.local_best - INFO - Optimize for 500 iters with {'c1': 0.1, 'c2': 0.3, 'w': 0.9, 'k': 5, 'p': 2}
2021-01-29 15:08:47,777 - pyswarms.single.local_best - INFO - Optimization finished | best cost: 584.5044158280716, best pos: [1.93628879e+00 1.27450973e+00 1.18877420e+02 1.31612176e-01
 4.75902013e-07 5.14400246e-08 1.91600899e-07]
2021-01-29 15:08:47,812 - pyswarms.single.local_best - INFO - Optimize for 500 iters with {'c1': 0.1, 'c2': 0.3, 'w': 0.9, 'k': 5, 'p': 2}
2021-01-29 15:09:18,191 - pyswarms.single.local_best - INFO - Optimization finished | best cost: 568.6673133990992, best pos: [9.50856527e-01 6.46528829e-01 1.21071890e+02 5.21229833e-01
 6.92734673e-07 4.38332342e-07 3.23944451e-07]
2021-01-29 15:09:18,221 - pyswarms.single.local_best - INFO - Optimize for 500 iters with {'c1': 0.1, 'c2': 0.3, 'w': 0.9, 'k': 5, 'p': 2}
2021-01-29 15:09:50,509 - pyswarms.single.local_best - INFO - Optimization finished | best cost: 578.2094106308652, best pos: [1.37761715e+00 9.11748233e-01 1.19553400e+02 2.92340625e-01
 4.45532977e-07 9.10659052e-07 1.00577660e-07]
2021-01-29 15:09:50,544 - pyswarms.single.local_best - INFO - Optimize for 500 iters with {'c1': 0.1, 'c2': 0.3, 'w': 0.9, 'k': 5, 'p': 2}
2021-01-29 15:10:22,509 - pyswarms.single.local_best - INFO - Optimization finished | best cost: 616.534186396441, best pos: [1.31178950e+00 9.12419043e-01 1.16363903e+02 3.17786826e-01
 1.03336658e-06 7.33115200e-07 4.79538202e-08]
2021-01-29 15:10:22,544 - pyswarms.single.local_best - INFO - Optimize for 500 iters with {'c1': 0.1, 'c2': 0.3, 'w': 0.9, 'k': 5, 'p': 2}
2021-01-29 15:10:52,730 - pyswarms.single.local_best - INFO - Optimization finished | best cost: 615.8285575496932, best pos: [1.10772196e+00 8.09360705e-01 1.19427221e+02 3.83585865e-01
 4.90410149e-07 9.44963008e-07 5.00374204e-07]
2021-01-29 15:10:52,763 - pyswarms.single.local_best - INFO - Optimize for 500 iters with {'c1': 0.1, 'c2': 0.3, 'w': 0.9, 'k': 5, 'p': 2}
2021-01-29 15:11:24,688 - pyswarms.single.local_best - INFO - Optimization finished | best cost: 642.5735740314169, best pos: [1.36222529e+00 9.44227611e-01 1.19013007e+02 2.97047138e-01
 8.88703788e-07 1.35615415e-07 1.65138228e-07]
2021-01-29 15:11:24,723 - pyswarms.single.local_best - INFO - Optimize for 500 iters with {'c1': 0.1, 'c2': 0.3, 'w': 0.9, 'k': 5, 'p': 2}
2021-01-29 15:11:56,900 - pyswarms.single.local_best - INFO - Optimization finished | best cost: 649.8867857698683, best pos: [1.57910893e+00 1.15044440e+00 1.23810277e+02 1.77285853e-01
 1.41898112e-06 1.22568509e-06 1.96060737e-07]
2021-01-29 15:11:56,933 - pyswarms.single.local_best - INFO - Optimize for 500 iters with {'c1': 0.1, 'c2': 0.3, 'w': 0.9, 'k': 5, 'p': 2}
2021-01-29 15:12:28,504 - pyswarms.single.local_best - INFO - Optimization finished | best cost: 579.004609382006, best pos: [1.19762622e+00 7.95313400e-01 1.15930374e+02 4.07847470e-01
 6.45415144e-07 2.95062234e-08 1.84432433e-07]
2021-01-29 15:12:28,538 - pyswarms.single.local_best - INFO - Optimize for 500 iters with {'c1': 0.1, 'c2': 0.3, 'w': 0.9, 'k': 5, 'p': 2}
2021-01-29 15:12:58,055 - pyswarms.single.local_best - INFO - Optimization finished | best cost: 620.1006725250795, best pos: [8.12368703e-01 5.89655549e-01 1.20160175e+02 6.09822041e-01
 6.68267965e-07 1.47218592e-07 1.14844076e-06]
2021-01-29 15:12:58,091 - pyswarms.single.local_best - INFO - Optimize for 500 iters with {'c1': 0.1, 'c2': 0.3, 'w': 0.9, 'k': 5, 'p': 2}
2021-01-29 15:13:30,150 - pyswarms.single.local_best - INFO - Optimization finished | best cost: 576.6828562182859, best pos: [1.16859994e+00 7.70271424e-01 1.19273579e+02 3.99988319e-01
 3.23807353e-07 5.38947630e-07 2.01321924e-07]
2021-01-29 15:13:30,184 - pyswarms.single.local_best - INFO - Optimize for 500 iters with {'c1': 0.1, 'c2': 0.3, 'w': 0.9, 'k': 5, 'p': 2}
2021-01-29 15:14:01,359 - pyswarms.single.local_best - INFO - Optimization finished | best cost: 578.6580941761283, best pos: [1.63691242e+00 1.16835581e+00 1.19177606e+02 1.82558297e-01
 8.31471829e-07 1.98359095e-06 4.87235040e-08]
2021-01-29 15:14:01,392 - pyswarms.single.local_best - INFO - Optimize for 500 iters with {'c1': 0.1, 'c2': 0.3, 'w': 0.9, 'k': 5, 'p': 2}
2021-01-29 15:14:33,299 - pyswarms.single.local_best - INFO - Optimization finished | best cost: 567.1137286908594, best pos: [1.62190155e+00 1.09914547e+00 1.21183932e+02 1.89530653e-01
 4.95704328e-07 1.27171236e-06 1.78897726e-07]
2021-01-29 15:14:33,333 - pyswarms.single.local_best - INFO - Optimize for 500 iters with {'c1': 0.1, 'c2': 0.3, 'w': 0.9, 'k': 5, 'p': 2}
2021-01-29 15:15:04,562 - pyswarms.single.local_best - INFO - Optimization finished | best cost: 631.8211379145741, best pos: [1.40216492e+00 9.99710362e-01 1.18670553e+02 2.62275942e-01
 1.11770880e-06 8.21455779e-07 1.24336047e-07]
2021-01-29 15:15:04,593 - pyswarms.single.local_best - INFO - Optimize for 500 iters with {'c1': 0.1, 'c2': 0.3, 'w': 0.9, 'k': 5, 'p': 2}
2021-01-29 15:15:37,004 - pyswarms.single.local_best - INFO - Optimization finished | best cost: 610.2292310124105, best pos: [1.20398242e+00 8.19034222e-01 1.19582864e+02 3.74976804e-01
 1.24895197e-06 1.98572661e-07 2.75423872e-08]
2021-01-29 15:15:37,036 - pyswarms.single.local_best - INFO - Optimize for 500 iters with {'c1': 0.1, 'c2': 0.3, 'w': 0.9, 'k': 5, 'p': 2}
2021-01-29 15:16:07,834 - pyswarms.single.local_best - INFO - Optimization finished | best cost: 605.4294691816551, best pos: [1.67014576e+00 1.19100076e+00 1.19352354e+02 1.75848666e-01
 7.42663675e-07 1.70291078e-06 4.46109632e-08]
2021-01-29 15:16:07,868 - pyswarms.single.local_best - INFO - Optimize for 500 iters with {'c1': 0.1, 'c2': 0.3, 'w': 0.9, 'k': 5, 'p': 2}
2021-01-29 15:16:38,282 - pyswarms.single.local_best - INFO - Optimization finished | best cost: 607.5061218131827, best pos: [1.36218106e+00 9.17872002e-01 1.17744986e+02 2.94297234e-01
 1.17641741e-06 2.18924176e-07 1.57181025e-07]
2021-01-29 15:16:38,317 - pyswarms.single.local_best - INFO - Optimize for 500 iters with {'c1': 0.1, 'c2': 0.3, 'w': 0.9, 'k': 5, 'p': 2}
2021-01-29 15:17:07,920 - pyswarms.single.local_best - INFO - Optimization finished | best cost: 567.9821283919434, best pos: [1.46877019e+00 9.22653331e-01 1.18664566e+02 2.64976890e-01
 3.79844871e-07 8.88576587e-07 1.27347943e-07]
2021-01-29 15:17:07,954 - pyswarms.single.local_best - INFO - Optimize for 500 iters with {'c1': 0.1, 'c2': 0.3, 'w': 0.9, 'k': 5, 'p': 2}
2021-01-29 15:17:38,337 - pyswarms.single.local_best - INFO - Optimization finished | best cost: 630.1773564334344, best pos: [1.03213594e+00 7.73060710e-01 1.22501999e+02 4.19869868e-01
 1.50321035e-06 1.32596722e-06 2.88846408e-08]
2021-01-29 15:17:38,369 - pyswarms.single.local_best - INFO - Optimize for 500 iters with {'c1': 0.1, 'c2': 0.3, 'w': 0.9, 'k': 5, 'p': 2}
2021-01-29 15:18:10,054 - pyswarms.single.local_best - INFO - Optimization finished | best cost: 545.8648311526966, best pos: [1.21700698e+00 8.48376982e-01 1.18029238e+02 3.52179526e-01
 3.63148886e-07 9.63497149e-07 2.45760155e-07]
2021-01-29 15:18:10,086 - pyswarms.single.local_best - INFO - Optimize for 500 iters with {'c1': 0.1, 'c2': 0.3, 'w': 0.9, 'k': 5, 'p': 2}
2021-01-29 15:18:40,384 - pyswarms.single.local_best - INFO - Optimization finished | best cost: 603.7576528994532, best pos: [1.41790085e+00 8.99765245e-01 1.16661630e+02 2.84779584e-01
 1.15188512e-06 1.09963234e-07 1.70363240e-07]
2021-01-29 15:18:40,417 - pyswarms.single.local_best - INFO - Optimize for 500 iters with {'c1': 0.1, 'c2': 0.3, 'w': 0.9, 'k': 5, 'p': 2}
2021-01-29 15:19:11,389 - pyswarms.single.local_best - INFO - Optimization finished | best cost: 603.4677161605891, best pos: [1.35847204e+00 9.10682902e-01 1.19280739e+02 2.95458004e-01
 1.58087785e-06 3.11976635e-07 8.11114296e-09]
2021-01-29 15:19:11,422 - pyswarms.single.local_best - INFO - Optimize for 500 iters with {'c1': 0.1, 'c2': 0.3, 'w': 0.9, 'k': 5, 'p': 2}
2021-01-29 15:19:40,269 - pyswarms.single.local_best - INFO - Optimization finished | best cost: 584.8170857667419, best pos: [1.17137216e+00 8.05335499e-01 1.18649678e+02 3.74054957e-01
 1.58941624e-08 1.95697775e-06 3.40251241e-08]
2021-01-29 15:19:40,303 - pyswarms.single.local_best - INFO - Optimize for 500 iters with {'c1': 0.1, 'c2': 0.3, 'w': 0.9, 'k': 5, 'p': 2}
2021-01-29 15:20:12,769 - pyswarms.single.local_best - INFO - Optimization finished | best cost: 559.5759507500566, best pos: [1.42828481e+00 9.43981718e-01 1.17140288e+02 2.85273061e-01
 9.13159803e-07 1.18135276e-08 1.78201991e-07]
2021-01-29 15:20:12,803 - pyswarms.single.local_best - INFO - Optimize for 500 iters with {'c1': 0.1, 'c2': 0.3, 'w': 0.9, 'k': 5, 'p': 2}
2021-01-29 15:20:42,742 - pyswarms.single.local_best - INFO - Optimization finished | best cost: 624.0672499325945, best pos: [1.44837586e+00 1.08159269e+00 1.16343033e+02 2.28884396e-01
 8.37236397e-07 1.30636636e-06 3.54210869e-07]
2021-01-29 15:20:42,777 - pyswarms.single.local_best - INFO - Optimize for 500 iters with {'c1': 0.1, 'c2': 0.3, 'w': 0.9, 'k': 5, 'p': 2}
2021-01-29 15:21:13,409 - pyswarms.single.local_best - INFO - Optimization finished | best cost: 628.5840307380113, best pos: [1.38358174e+00 9.89217940e-01 1.16701165e+02 2.61801811e-01
 1.62820691e-06 7.96785635e-07 1.54642372e-07]
2021-01-29 15:21:13,442 - pyswarms.single.local_best - INFO - Optimize for 500 iters with {'c1': 0.1, 'c2': 0.3, 'w': 0.9, 'k': 5, 'p': 2}
2021-01-29 15:21:44,215 - pyswarms.single.local_best - INFO - Optimization finished | best cost: 575.3844249682536, best pos: [9.45024368e-01 6.71952393e-01 1.21465726e+02 5.16220209e-01
 1.26491567e-06 2.14740015e-07 2.59970321e-07]
2021-01-29 15:21:44,249 - pyswarms.single.local_best - INFO - Optimize for 500 iters with {'c1': 0.1, 'c2': 0.3, 'w': 0.9, 'k': 5, 'p': 2}
2021-01-29 15:22:14,751 - pyswarms.single.local_best - INFO - Optimization finished | best cost: 617.6454443805793, best pos: [1.46629997e+00 1.03129636e+00 1.19404715e+02 2.37370029e-01
 8.13419784e-07 1.69911832e-06 1.77700462e-08]
2021-01-29 15:22:14,788 - pyswarms.single.local_best - INFO - Optimize for 500 iters with {'c1': 0.1, 'c2': 0.3, 'w': 0.9, 'k': 5, 'p': 2}
2021-01-29 15:22:46,270 - pyswarms.single.local_best - INFO - Optimization finished | best cost: 569.4979651575136, best pos: [1.70648600e+00 1.24184672e+00 1.20985819e+02 1.51532226e-01
 1.07820291e-06 2.17758085e-06 1.02996296e-07]
2021-01-29 15:22:46,303 - pyswarms.single.local_best - INFO - Optimize for 500 iters with {'c1': 0.1, 'c2': 0.3, 'w': 0.9, 'k': 5, 'p': 2}
2021-01-29 15:23:17,119 - pyswarms.single.local_best - INFO - Optimization finished | best cost: 620.4084334237493, best pos: [1.77208141e+00 1.21453153e+00 1.20927278e+02 1.55514705e-01
 6.22622584e-07 8.78438215e-07 1.58500206e-07]
2021-01-29 15:23:17,154 - pyswarms.single.local_best - INFO - Optimize for 500 iters with {'c1': 0.1, 'c2': 0.3, 'w': 0.9, 'k': 5, 'p': 2}
2021-01-29 15:23:48,248 - pyswarms.single.local_best - INFO - Optimization finished | best cost: 562.6800897632285, best pos: [1.43113109e+00 9.64733099e-01 1.18503876e+02 2.49825626e-01
 1.55683990e-06 5.11565834e-07 1.89336443e-07]
2021-01-29 15:23:48,283 - pyswarms.single.local_best - INFO - Optimize for 500 iters with {'c1': 0.1, 'c2': 0.3, 'w': 0.9, 'k': 5, 'p': 2}
2021-01-29 15:24:19,591 - pyswarms.single.local_best - INFO - Optimization finished | best cost: 586.4992321170713, best pos: [1.46364715e+00 1.00900153e+00 1.16117903e+02 2.53657219e-01
 7.35711631e-07 4.58428346e-07 2.43148564e-07]
2021-01-29 15:24:19,624 - pyswarms.single.local_best - INFO - Optimize for 500 iters with {'c1': 0.1, 'c2': 0.3, 'w': 0.9, 'k': 5, 'p': 2}
2021-01-29 15:24:50,465 - pyswarms.single.local_best - INFO - Optimization finished | best cost: 584.2571384719947, best pos: [1.30635606e+00 9.61696060e-01 1.17237708e+02 2.86121704e-01
 1.23923251e-07 1.86622405e-06 3.91124648e-07]
2021-01-29 15:24:50,499 - pyswarms.single.local_best - INFO - Optimize for 500 iters with {'c1': 0.1, 'c2': 0.3, 'w': 0.9, 'k': 5, 'p': 2}
2021-01-29 15:25:22,139 - pyswarms.single.local_best - INFO - Optimization finished | best cost: 554.5066767900248, best pos: [1.36310730e+00 9.77274876e-01 1.19578463e+02 2.70159563e-01
 2.13199115e-07 1.87933552e-06 1.44166655e-07]
2021-01-29 15:25:22,172 - pyswarms.single.local_best - INFO - Optimize for 500 iters with {'c1': 0.1, 'c2': 0.3, 'w': 0.9, 'k': 5, 'p': 2}
2021-01-29 15:25:52,467 - pyswarms.single.local_best - INFO - Optimization finished | best cost: 589.9635247817625, best pos: [1.28207376e+00 9.12744387e-01 1.19739677e+02 3.12536518e-01
 9.39353699e-07 1.15799450e-06 3.63604092e-08]
2021-01-29 15:25:52,502 - pyswarms.single.local_best - INFO - Optimize for 500 iters with {'c1': 0.1, 'c2': 0.3, 'w': 0.9, 'k': 5, 'p': 2}
2021-01-29 15:26:23,272 - pyswarms.single.local_best - INFO - Optimization finished | best cost: 636.5105501528344, best pos: [1.79146250e+00 1.08826036e+00 1.19767574e+02 1.61490136e-01
 1.75986436e-06 7.15638014e-08 2.33528640e-08]
2021-01-29 15:26:23,308 - pyswarms.single.local_best - INFO - Optimize for 500 iters with {'c1': 0.1, 'c2': 0.3, 'w': 0.9, 'k': 5, 'p': 2}
2021-01-29 15:26:53,617 - pyswarms.single.local_best - INFO - Optimization finished | best cost: 620.7074475705258, best pos: [1.46944994e+00 9.68004759e-01 1.20134239e+02 2.39688869e-01
 9.02411034e-07 7.35850564e-07 2.00510893e-07]
2021-01-29 15:26:53,653 - pyswarms.single.local_best - INFO - Optimize for 500 iters with {'c1': 0.1, 'c2': 0.3, 'w': 0.9, 'k': 5, 'p': 2}
2021-01-29 15:27:23,835 - pyswarms.single.local_best - INFO - Optimization finished | best cost: 662.3391488222962, best pos: [1.45223581e+00 1.09255274e+00 1.13098619e+02 2.30064025e-01
 8.98055960e-07 1.61777599e-06 3.46589973e-07]
2021-01-29 15:27:23,868 - pyswarms.single.local_best - INFO - Optimize for 500 iters with {'c1': 0.1, 'c2': 0.3, 'w': 0.9, 'k': 5, 'p': 2}
2021-01-29 15:27:53,274 - pyswarms.single.local_best - INFO - Optimization finished | best cost: 593.7571167798691, best pos: [1.29460873e+00 9.11685910e-01 1.21157679e+02 2.95821900e-01
 1.22267710e-06 1.31999602e-06 4.23636094e-08]
2021-01-29 15:27:53,306 - pyswarms.single.local_best - INFO - Optimize for 500 iters with {'c1': 0.1, 'c2': 0.3, 'w': 0.9, 'k': 5, 'p': 2}
2021-01-29 15:28:23,583 - pyswarms.single.local_best - INFO - Optimization finished | best cost: 643.711692943119, best pos: [1.65159945e+00 1.18051151e+00 1.14158455e+02 1.83697229e-01
 8.98356623e-07 8.67768724e-07 2.66229742e-07]
2021-01-29 15:28:23,624 - pyswarms.single.local_best - INFO - Optimize for 500 iters with {'c1': 0.1, 'c2': 0.3, 'w': 0.9, 'k': 5, 'p': 2}
2021-01-29 15:28:53,229 - pyswarms.single.local_best - INFO - Optimization finished | best cost: 594.9579042804767, best pos: [1.11709491e+00 8.12764610e-01 1.23051305e+02 3.73986659e-01
 1.31506133e-06 1.13161204e-06 7.57529982e-08]
2021-01-29 15:28:53,263 - pyswarms.single.local_best - INFO - Optimize for 500 iters with {'c1': 0.1, 'c2': 0.3, 'w': 0.9, 'k': 5, 'p': 2}
2021-01-29 15:29:24,069 - pyswarms.single.local_best - INFO - Optimization finished | best cost: 653.6251538346361, best pos: [1.02524208e+00 8.00211161e-01 1.24708927e+02 3.94476549e-01
 4.08951209e-07 3.79458204e-07 1.22427711e-06]
2021-01-29 15:29:24,103 - pyswarms.single.local_best - INFO - Optimize for 500 iters with {'c1': 0.1, 'c2': 0.3, 'w': 0.9, 'k': 5, 'p': 2}
2021-01-29 15:29:55,742 - pyswarms.single.local_best - INFO - Optimization finished | best cost: 570.3037334925032, best pos: [1.37175147e+00 8.95159016e-01 1.18775006e+02 2.98291420e-01
 2.22222336e-07 1.95932183e-07 3.48400985e-07]
2021-01-29 15:29:55,776 - pyswarms.single.local_best - INFO - Optimize for 500 iters with {'c1': 0.1, 'c2': 0.3, 'w': 0.9, 'k': 5, 'p': 2}
2021-01-29 15:30:28,952 - pyswarms.single.local_best - INFO - Optimization finished | best cost: 608.2883776273193, best pos: [1.37636565e+00 8.98291907e-01 1.20368575e+02 2.87481603e-01
 3.81481743e-07 7.17789154e-07 2.10184046e-07]
2021-01-29 15:30:28,986 - pyswarms.single.local_best - INFO - Optimize for 500 iters with {'c1': 0.1, 'c2': 0.3, 'w': 0.9, 'k': 5, 'p': 2}
2021-01-29 15:31:02,103 - pyswarms.single.local_best - INFO - Optimization finished | best cost: 574.1624331597773, best pos: [1.25603261e+00 8.44377575e-01 1.20481102e+02 3.29609643e-01
 1.16601196e-07 4.02496003e-07 4.87959001e-07]
2021-01-29 15:31:02,137 - pyswarms.single.local_best - INFO - Optimize for 500 iters with {'c1': 0.1, 'c2': 0.3, 'w': 0.9, 'k': 5, 'p': 2}
2021-01-29 15:31:31,465 - pyswarms.single.local_best - INFO - Optimization finished | best cost: 568.6345215419921, best pos: [9.16473353e-01 7.21997591e-01 1.16345392e+02 5.12593449e-01
 5.84489149e-07 1.92297058e-06 1.16602361e-07]
2021-01-29 15:31:31,500 - pyswarms.single.local_best - INFO - Optimize for 500 iters with {'c1': 0.1, 'c2': 0.3, 'w': 0.9, 'k': 5, 'p': 2}
2021-01-29 15:32:02,280 - pyswarms.single.local_best - INFO - Optimization finished | best cost: 635.6561160095125, best pos: [1.76154380e+00 1.24116756e+00 1.14169455e+02 1.70345989e-01
 2.39664930e-07 1.21679682e-06 1.71592851e-07]
2021-01-29 15:32:02,323 - pyswarms.single.local_best - INFO - Optimize for 500 iters with {'c1': 0.1, 'c2': 0.3, 'w': 0.9, 'k': 5, 'p': 2}
2021-01-29 15:32:33,237 - pyswarms.single.local_best - INFO - Optimization finished | best cost: 681.0536687008548, best pos: [8.65757539e-01 6.27165377e-01 1.20796587e+02 5.66271707e-01
 6.68772541e-09 2.19217169e-06 1.48639228e-07]
2021-01-29 15:32:33,268 - pyswarms.single.local_best - INFO - Optimize for 500 iters with {'c1': 0.1, 'c2': 0.3, 'w': 0.9, 'k': 5, 'p': 2}
2021-01-29 15:33:03,343 - pyswarms.single.local_best - INFO - Optimization finished | best cost: 612.6189436122611, best pos: [1.64886293e+00 1.23149341e+00 1.15855564e+02 1.60608453e-01
 1.50872692e-06 1.94262410e-06 2.78034970e-07]
2021-01-29 15:33:03,375 - pyswarms.single.local_best - INFO - Optimize for 500 iters with {'c1': 0.1, 'c2': 0.3, 'w': 0.9, 'k': 5, 'p': 2}
2021-01-29 15:33:34,485 - pyswarms.single.local_best - INFO - Optimization finished | best cost: 589.5084434401035, best pos: [1.42224137e+00 9.05393775e-01 1.18259199e+02 2.86423228e-01
 1.00993577e-06 2.74981313e-07 7.22462944e-08]
2021-01-29 15:33:34,522 - pyswarms.single.local_best - INFO - Optimize for 500 iters with {'c1': 0.1, 'c2': 0.3, 'w': 0.9, 'k': 5, 'p': 2}
2021-01-29 15:34:04,702 - pyswarms.single.local_best - INFO - Optimization finished | best cost: 577.3447260126106, best pos: [1.11251151e+00 7.96046082e-01 1.19449654e+02 3.79573543e-01
 4.00116398e-07 1.84339186e-06 2.79175916e-07]
2021-01-29 15:34:04,737 - pyswarms.single.local_best - INFO - Optimize for 500 iters with {'c1': 0.1, 'c2': 0.3, 'w': 0.9, 'k': 5, 'p': 2}
2021-01-29 15:34:35,859 - pyswarms.single.local_best - INFO - Optimization finished | best cost: 550.4099141773711, best pos: [1.18621027e+00 8.30345799e-01 1.18214168e+02 3.58697791e-01
 3.67933045e-08 1.75466385e-06 1.76079600e-07]
2021-01-29 15:34:35,890 - pyswarms.single.local_best - INFO - Optimize for 500 iters with {'c1': 0.1, 'c2': 0.3, 'w': 0.9, 'k': 5, 'p': 2}
2021-01-29 15:35:05,978 - pyswarms.single.local_best - INFO - Optimization finished | best cost: 627.4021668910437, best pos: [1.26719765e+00 9.26947661e-01 1.17711334e+02 3.11490390e-01
 1.52583964e-06 7.21211687e-07 1.54566857e-07]
2021-01-29 15:35:06,012 - pyswarms.single.local_best - INFO - Optimize for 500 iters with {'c1': 0.1, 'c2': 0.3, 'w': 0.9, 'k': 5, 'p': 2}
2021-01-29 15:35:37,630 - pyswarms.single.local_best - INFO - Optimization finished | best cost: 569.3230892335644, best pos: [1.39076794e+00 9.41100552e-01 1.19595250e+02 2.77859070e-01
 9.03189803e-07 1.09815438e-06 2.63772106e-08]
2021-01-29 15:35:37,664 - pyswarms.single.local_best - INFO - Optimize for 500 iters with {'c1': 0.1, 'c2': 0.3, 'w': 0.9, 'k': 5, 'p': 2}
2021-01-29 15:36:08,748 - pyswarms.single.local_best - INFO - Optimization finished | best cost: 582.3958599601438, best pos: [1.05722400e+00 6.95396555e-01 1.19666950e+02 4.65498824e-01
 1.19687983e-07 1.12129419e-06 7.44621478e-08]
2021-01-29 15:36:08,782 - pyswarms.single.local_best - INFO - Optimize for 500 iters with {'c1': 0.1, 'c2': 0.3, 'w': 0.9, 'k': 5, 'p': 2}
2021-01-29 15:36:38,376 - pyswarms.single.local_best - INFO - Optimization finished | best cost: 671.1130934523121, best pos: [1.18159826e+00 9.34094064e-01 1.17110763e+02 3.14691051e-01
 1.03687275e-06 1.35021639e-06 7.13472415e-07]
2021-01-29 15:36:38,410 - pyswarms.single.local_best - INFO - Optimize for 500 iters with {'c1': 0.1, 'c2': 0.3, 'w': 0.9, 'k': 5, 'p': 2}
2021-01-29 15:37:09,850 - pyswarms.single.local_best - INFO - Optimization finished | best cost: 640.0252226491228, best pos: [1.57467578e+00 1.08496864e+00 1.19487724e+02 2.03260864e-01
 3.00457574e-07 1.60016452e-06 1.92868450e-07]
2021-01-29 15:37:09,881 - pyswarms.single.local_best - INFO - Optimize for 500 iters with {'c1': 0.1, 'c2': 0.3, 'w': 0.9, 'k': 5, 'p': 2}
2021-01-29 15:37:40,367 - pyswarms.single.local_best - INFO - Optimization finished | best cost: 663.9031612153482, best pos: [1.62508154e+00 1.05687059e+00 1.17854976e+02 2.18421764e-01
 6.22140970e-07 9.23616725e-07 1.39831778e-08]
2021-01-29 15:37:40,398 - pyswarms.single.local_best - INFO - Optimize for 500 iters with {'c1': 0.1, 'c2': 0.3, 'w': 0.9, 'k': 5, 'p': 2}
2021-01-29 15:38:11,236 - pyswarms.single.local_best - INFO - Optimization finished | best cost: 599.928584778746, best pos: [8.79077151e-01 6.22589894e-01 1.18070379e+02 5.66979010e-01
 2.41164795e-07 1.58786569e-06 2.96040318e-07]
2021-01-29 15:38:11,270 - pyswarms.single.local_best - INFO - Optimize for 500 iters with {'c1': 0.1, 'c2': 0.3, 'w': 0.9, 'k': 5, 'p': 2}
2021-01-29 15:38:41,635 - pyswarms.single.local_best - INFO - Optimization finished | best cost: 586.9016681627841, best pos: [1.10486090e+00 7.06807993e-01 1.18280381e+02 4.44170695e-01
 1.38367660e-06 5.85107791e-08 4.96426128e-08]
2021-01-29 15:38:41,666 - pyswarms.single.local_best - INFO - Optimize for 500 iters with {'c1': 0.1, 'c2': 0.3, 'w': 0.9, 'k': 5, 'p': 2}
2021-01-29 15:39:12,616 - pyswarms.single.local_best - INFO - Optimization finished | best cost: 581.1552666927956, best pos: [1.40592517e+00 9.93749669e-01 1.19352227e+02 2.69051906e-01
 8.39869050e-07 8.78101024e-07 6.82465485e-08]
2021-01-29 15:39:12,651 - pyswarms.single.local_best - INFO - Optimize for 500 iters with {'c1': 0.1, 'c2': 0.3, 'w': 0.9, 'k': 5, 'p': 2}
2021-01-29 15:39:44,011 - pyswarms.single.local_best - INFO - Optimization finished | best cost: 658.377197042786, best pos: [1.79253835e+00 1.35725276e+00 1.16293010e+02 1.38955340e-01
 5.10033760e-07 2.26615114e-06 1.60093707e-07]
2021-01-29 15:39:44,042 - pyswarms.single.local_best - INFO - Optimize for 500 iters with {'c1': 0.1, 'c2': 0.3, 'w': 0.9, 'k': 5, 'p': 2}
2021-01-29 15:40:14,213 - pyswarms.single.local_best - INFO - Optimization finished | best cost: 581.5149847955563, best pos: [1.35988256e+00 8.91041988e-01 1.15166990e+02 3.07771925e-01
 1.06126397e-06 2.17884650e-07 1.78384208e-07]
2021-01-29 15:40:14,245 - pyswarms.single.local_best - INFO - Optimize for 500 iters with {'c1': 0.1, 'c2': 0.3, 'w': 0.9, 'k': 5, 'p': 2}
2021-01-29 15:40:46,463 - pyswarms.single.local_best - INFO - Optimization finished | best cost: 606.3968791209851, best pos: [1.09379629e+00 7.84029362e-01 1.18818482e+02 3.81557190e-01
 1.59340099e-08 1.38096467e-06 8.21578574e-07]
2021-01-29 15:40:46,496 - pyswarms.single.local_best - INFO - Optimize for 500 iters with {'c1': 0.1, 'c2': 0.3, 'w': 0.9, 'k': 5, 'p': 2}
2021-01-29 15:41:18,960 - pyswarms.single.local_best - INFO - Optimization finished | best cost: 563.8579071543845, best pos: [1.29989453e+00 8.53111479e-01 1.17783355e+02 3.37459351e-01
 2.63999796e-07 9.84582232e-07 9.49751460e-08]
2021-01-29 15:41:18,993 - pyswarms.single.local_best - INFO - Optimize for 500 iters with {'c1': 0.1, 'c2': 0.3, 'w': 0.9, 'k': 5, 'p': 2}
2021-01-29 15:41:50,952 - pyswarms.single.local_best - INFO - Optimization finished | best cost: 592.386228625328, best pos: [1.42618613e+00 1.02868189e+00 1.19354137e+02 2.48280117e-01
 8.42421936e-07 1.87013577e-06 2.93579946e-09]
2021-01-29 15:41:50,987 - pyswarms.single.local_best - INFO - Optimize for 500 iters with {'c1': 0.1, 'c2': 0.3, 'w': 0.9, 'k': 5, 'p': 2}
2021-01-29 15:42:21,575 - pyswarms.single.local_best - INFO - Optimization finished | best cost: 646.1780268879268, best pos: [1.45682152e+00 1.09838838e+00 1.15937476e+02 2.37105314e-01
 1.45305296e-06 4.87060672e-07 1.33879412e-07]
2021-01-29 15:42:21,612 - pyswarms.single.local_best - INFO - Optimize for 500 iters with {'c1': 0.1, 'c2': 0.3, 'w': 0.9, 'k': 5, 'p': 2}
2021-01-29 15:42:52,638 - pyswarms.single.local_best - INFO - Optimization finished | best cost: 631.7870309235312, best pos: [9.87557769e-01 7.10221401e-01 1.20655930e+02 4.55888389e-01
 1.17834814e-08 1.49882033e-06 5.94028465e-07]
2021-01-29 15:42:52,673 - pyswarms.single.local_best - INFO - Optimize for 500 iters with {'c1': 0.1, 'c2': 0.3, 'w': 0.9, 'k': 5, 'p': 2}
2021-01-29 15:43:23,232 - pyswarms.single.local_best - INFO - Optimization finished | best cost: 623.5887498242425, best pos: [1.74855126e+00 1.28167309e+00 1.19421350e+02 1.40308580e-01
 8.52163507e-07 9.53293348e-08 4.88988170e-07]
2021-01-29 15:43:23,262 - pyswarms.single.local_best - INFO - Optimize for 500 iters with {'c1': 0.1, 'c2': 0.3, 'w': 0.9, 'k': 5, 'p': 2}
2021-01-29 15:43:54,225 - pyswarms.single.local_best - INFO - Optimization finished | best cost: 596.5465175628394, best pos: [1.77213639e+00 1.12647419e+00 1.18609561e+02 1.82210502e-01
 4.85757720e-07 4.53344417e-08 1.77341688e-07]
2021-01-29 15:43:54,260 - pyswarms.single.local_best - INFO - Optimize for 500 iters with {'c1': 0.1, 'c2': 0.3, 'w': 0.9, 'k': 5, 'p': 2}
2021-01-29 15:44:26,675 - pyswarms.single.local_best - INFO - Optimization finished | best cost: 628.5443044329543, best pos: [1.45774706e+00 9.49899732e-01 1.16435654e+02 2.76566119e-01
 4.12660594e-07 8.65786226e-07 7.92218152e-08]
2021-01-29 15:44:26,709 - pyswarms.single.local_best - INFO - Optimize for 500 iters with {'c1': 0.1, 'c2': 0.3, 'w': 0.9, 'k': 5, 'p': 2}
2021-01-29 15:44:59,604 - pyswarms.single.local_best - INFO - Optimization finished | best cost: 596.8249202120992, best pos: [1.57804988e+00 1.10674555e+00 1.18854924e+02 1.97576171e-01
 2.45901486e-07 9.25916418e-07 4.02144638e-07]
2021-01-29 15:44:59,634 - pyswarms.single.local_best - INFO - Optimize for 500 iters with {'c1': 0.1, 'c2': 0.3, 'w': 0.9, 'k': 5, 'p': 2}
2021-01-29 15:45:30,014 - pyswarms.single.local_best - INFO - Optimization finished | best cost: 592.2738286641661, best pos: [1.21990873e+00 8.71641693e-01 1.15827165e+02 3.50359003e-01
 1.19866124e-06 1.83920061e-08 3.19945932e-07]
2021-01-29 15:45:30,052 - pyswarms.single.local_best - INFO - Optimize for 500 iters with {'c1': 0.1, 'c2': 0.3, 'w': 0.9, 'k': 5, 'p': 2}
2021-01-29 15:45:59,506 - pyswarms.single.local_best - INFO - Optimization finished | best cost: 622.2057687601643, best pos: [1.44361701e+00 1.00468018e+00 1.19448917e+02 2.68788273e-01
 2.51657725e-07 6.45409052e-07 1.61169857e-07]
2021-01-29 15:45:59,534 - pyswarms.single.local_best - INFO - Optimize for 500 iters with {'c1': 0.1, 'c2': 0.3, 'w': 0.9, 'k': 5, 'p': 2}
2021-01-29 15:46:31,080 - pyswarms.single.local_best - INFO - Optimization finished | best cost: 612.4375888262957, best pos: [1.23141952e+00 8.51087561e-01 1.20748028e+02 3.26472834e-01
 1.44129875e-06 6.25212734e-07 1.66899763e-07]
2021-01-29 15:46:31,116 - pyswarms.single.local_best - INFO - Optimize for 500 iters with {'c1': 0.1, 'c2': 0.3, 'w': 0.9, 'k': 5, 'p': 2}
2021-01-29 15:47:01,887 - pyswarms.single.local_best - INFO - Optimization finished | best cost: 593.2869001417428, best pos: [1.23285022e+00 8.72129520e-01 1.19546105e+02 3.29706372e-01
 7.79940271e-07 1.30082997e-06 1.42702329e-07]
2021-01-29 15:47:01,921 - pyswarms.single.local_best - INFO - Optimize for 500 iters with {'c1': 0.1, 'c2': 0.3, 'w': 0.9, 'k': 5, 'p': 2}
2021-01-29 15:47:33,334 - pyswarms.single.local_best - INFO - Optimization finished | best cost: 571.7887563776176, best pos: [9.99007976e-01 7.15958112e-01 1.20918235e+02 4.77706137e-01
 7.77190088e-07 9.81096252e-07 2.81581911e-08]
2021-01-29 15:47:33,369 - pyswarms.single.local_best - INFO - Optimize for 500 iters with {'c1': 0.1, 'c2': 0.3, 'w': 0.9, 'k': 5, 'p': 2}
2021-01-29 15:48:03,877 - pyswarms.single.local_best - INFO - Optimization finished | best cost: 657.2323943569395, best pos: [1.38590556e+00 9.78701006e-01 1.16783115e+02 2.78101656e-01
 8.49994190e-07 1.14551708e-06 6.69511365e-08]
2021-01-29 15:48:03,912 - pyswarms.single.local_best - INFO - Optimize for 500 iters with {'c1': 0.1, 'c2': 0.3, 'w': 0.9, 'k': 5, 'p': 2}
2021-01-29 15:48:35,431 - pyswarms.single.local_best - INFO - Optimization finished | best cost: 669.2062820921209, best pos: [1.84492033e+00 1.14311109e+00 1.19232369e+02 1.38565693e-01
 1.30088750e-06 9.55985310e-07 1.89397975e-07]
2021-01-29 15:48:35,469 - pyswarms.single.local_best - INFO - Optimize for 500 iters with {'c1': 0.1, 'c2': 0.3, 'w': 0.9, 'k': 5, 'p': 2}
2021-01-29 15:49:07,403 - pyswarms.single.local_best - INFO - Optimization finished | best cost: 673.5610275010235, best pos: [1.44189917e+00 9.38330401e-01 1.21076299e+02 2.74772499e-01
 1.02772740e-07 1.26250880e-06 7.86231567e-09]
2021-01-29 15:49:07,433 - pyswarms.single.local_best - INFO - Optimize for 500 iters with {'c1': 0.1, 'c2': 0.3, 'w': 0.9, 'k': 5, 'p': 2}
2021-01-29 15:49:37,491 - pyswarms.single.local_best - INFO - Optimization finished | best cost: 591.4108198730671, best pos: [8.74060618e-01 6.25671740e-01 1.18649622e+02 5.69104922e-01
 9.00496629e-07 1.33324482e-06 1.45154764e-07]
2021-01-29 15:49:37,525 - pyswarms.single.local_best - INFO - Optimize for 500 iters with {'c1': 0.1, 'c2': 0.3, 'w': 0.9, 'k': 5, 'p': 2}
2021-01-29 15:50:07,354 - pyswarms.single.local_best - INFO - Optimization finished | best cost: 593.6514928637253, best pos: [1.74527600e+00 1.30886584e+00 1.20386901e+02 1.32325779e-01
 6.73104467e-07 1.22878043e-06 4.96675126e-07]
2021-01-29 15:50:07,397 - pyswarms.single.local_best - INFO - Optimize for 500 iters with {'c1': 0.1, 'c2': 0.3, 'w': 0.9, 'k': 5, 'p': 2}
2021-01-29 15:50:37,542 - pyswarms.single.local_best - INFO - Optimization finished | best cost: 597.1780480887619, best pos: [1.42751591e+00 9.66835703e-01 1.18840092e+02 2.63124464e-01
 3.43846152e-08 1.64322632e-06 1.50816612e-07]
2021-01-29 15:50:37,577 - pyswarms.single.local_best - INFO - Optimize for 500 iters with {'c1': 0.1, 'c2': 0.3, 'w': 0.9, 'k': 5, 'p': 2}
2021-01-29 15:51:08,228 - pyswarms.single.local_best - INFO - Optimization finished | best cost: 560.1598209866465, best pos: [1.72817768e+00 1.14649645e+00 1.18226287e+02 1.76858055e-01
 1.02054325e-06 5.06844828e-08 1.70203779e-07]
2021-01-29 15:51:08,263 - pyswarms.single.local_best - INFO - Optimize for 500 iters with {'c1': 0.1, 'c2': 0.3, 'w': 0.9, 'k': 5, 'p': 2}
2021-01-29 15:51:39,692 - pyswarms.single.local_best - INFO - Optimization finished | best cost: 618.1087050682377, best pos: [1.38487450e+00 9.74169305e-01 1.16709670e+02 2.66451012e-01
 1.79015153e-06 3.78282582e-07 1.78745874e-07]
2021-01-29 15:51:39,723 - pyswarms.single.local_best - INFO - Optimize for 500 iters with {'c1': 0.1, 'c2': 0.3, 'w': 0.9, 'k': 5, 'p': 2}
2021-01-29 15:52:10,029 - pyswarms.single.local_best - INFO - Optimization finished | best cost: 618.2845959233673, best pos: [7.60785931e-01 5.63055296e-01 1.19344326e+02 6.98633624e-01
 6.59081582e-07 4.96782057e-07 5.81695622e-07]
2021-01-29 15:52:10,063 - pyswarms.single.local_best - INFO - Optimize for 500 iters with {'c1': 0.1, 'c2': 0.3, 'w': 0.9, 'k': 5, 'p': 2}
2021-01-29 15:52:40,300 - pyswarms.single.local_best - INFO - Optimization finished | best cost: 593.9153206722018, best pos: [1.70360539e+00 1.24871597e+00 1.19398448e+02 1.58433181e-01
 2.70660691e-07 1.25182866e-06 3.18915350e-07]
2021-01-29 15:52:40,340 - pyswarms.single.local_best - INFO - Optimize for 500 iters with {'c1': 0.1, 'c2': 0.3, 'w': 0.9, 'k': 5, 'p': 2}
2021-01-29 15:53:11,779 - pyswarms.single.local_best - INFO - Optimization finished | best cost: 656.8201935861475, best pos: [1.98274812e+00 1.41361410e+00 1.20862046e+02 6.99201017e-02
 4.29914475e-06 7.78899125e-08 1.76861277e-06]
2021-01-29 15:53:11,811 - pyswarms.single.local_best - INFO - Optimize for 500 iters with {'c1': 0.1, 'c2': 0.3, 'w': 0.9, 'k': 5, 'p': 2}
2021-01-29 15:53:43,552 - pyswarms.single.local_best - INFO - Optimization finished | best cost: 669.6072884918011, best pos: [1.21494791e+00 8.28415820e-01 1.18585775e+02 3.01748178e-01
 3.87060093e-06 7.30436572e-06 2.02988421e-07]
2021-01-29 15:53:43,592 - pyswarms.single.local_best - INFO - Optimize for 500 iters with {'c1': 0.1, 'c2': 0.3, 'w': 0.9, 'k': 5, 'p': 2}
2021-01-29 15:54:15,224 - pyswarms.single.local_best - INFO - Optimization finished | best cost: 596.8778193468527, best pos: [1.55996398e+00 9.11300038e-01 1.19384113e+02 2.04218243e-01
 1.71784100e-06 2.68758207e-06 8.02180219e-07]
2021-01-29 15:54:15,258 - pyswarms.single.local_best - INFO - Optimize for 500 iters with {'c1': 0.1, 'c2': 0.3, 'w': 0.9, 'k': 5, 'p': 2}
2021-01-29 15:54:45,444 - pyswarms.single.local_best - INFO - Optimization finished | best cost: 626.7993648870008, best pos: [1.60732187e+00 9.67317084e-01 1.17474427e+02 2.11433461e-01
 6.03054648e-08 4.80494898e-07 1.09910453e-06]
2021-01-29 15:54:45,476 - pyswarms.single.local_best - INFO - Optimize for 500 iters with {'c1': 0.1, 'c2': 0.3, 'w': 0.9, 'k': 5, 'p': 2}
2021-01-29 15:55:16,848 - pyswarms.single.local_best - INFO - Optimization finished | best cost: 598.5787567747008, best pos: [1.87802447e+00 1.05237395e+00 1.22762127e+02 1.40974413e-01
 2.57989176e-06 4.65720691e-07 1.10329886e-07]
2021-01-29 15:55:16,883 - pyswarms.single.local_best - INFO - Optimize for 500 iters with {'c1': 0.1, 'c2': 0.3, 'w': 0.9, 'k': 5, 'p': 2}
2021-01-29 15:55:46,969 - pyswarms.single.local_best - INFO - Optimization finished | best cost: 741.1489436363454, best pos: [1.58570014e+00 1.04753095e+00 1.13895958e+02 1.86271529e-01
 8.84930849e-06 7.16627822e-07 2.78188364e-07]
2021-01-29 15:55:47,007 - pyswarms.single.local_best - INFO - Optimize for 500 iters with {'c1': 0.1, 'c2': 0.3, 'w': 0.9, 'k': 5, 'p': 2}
2021-01-29 15:56:18,576 - pyswarms.single.local_best - INFO - Optimization finished | best cost: 593.6661085653698, best pos: [1.78567906e+00 9.47422961e-01 1.19206614e+02 1.64456907e-01
 2.86178655e-07 3.89107012e-06 3.61648807e-07]
2021-01-29 15:56:18,610 - pyswarms.single.local_best - INFO - Optimize for 500 iters with {'c1': 0.1, 'c2': 0.3, 'w': 0.9, 'k': 5, 'p': 2}
2021-01-29 15:56:49,090 - pyswarms.single.local_best - INFO - Optimization finished | best cost: 661.8810279002612, best pos: [9.77755338e-01 6.05051759e-01 1.23442111e+02 4.54673271e-01
 2.57579694e-06 1.01487214e-06 1.68420294e-06]
2021-01-29 15:56:49,123 - pyswarms.single.local_best - INFO - Optimize for 500 iters with {'c1': 0.1, 'c2': 0.3, 'w': 0.9, 'k': 5, 'p': 2}
2021-01-29 15:57:20,451 - pyswarms.single.local_best - INFO - Optimization finished | best cost: 643.6721432922875, best pos: [1.86492222e+00 1.18669746e+00 1.19283823e+02 9.23116786e-02
 6.60996328e-06 7.95370672e-06 8.61744244e-07]
2021-01-29 15:57:20,487 - pyswarms.single.local_best - INFO - Optimize for 500 iters with {'c1': 0.1, 'c2': 0.3, 'w': 0.9, 'k': 5, 'p': 2}
2021-01-29 15:57:50,766 - pyswarms.single.local_best - INFO - Optimization finished | best cost: 617.9935487692709, best pos: [1.34728526e+00 7.85421538e-01 1.20234856e+02 2.67330558e-01
 3.00806256e-06 5.10934052e-06 2.85643834e-07]
2021-01-29 15:57:50,803 - pyswarms.single.local_best - INFO - Optimize for 500 iters with {'c1': 0.1, 'c2': 0.3, 'w': 0.9, 'k': 5, 'p': 2}
2021-01-29 15:58:21,167 - pyswarms.single.local_best - INFO - Optimization finished | best cost: 596.2144583854192, best pos: [1.24381891e+00 7.20918650e-01 1.19651862e+02 3.13816193e-01
 9.86591149e-07 4.82875270e-06 9.16168799e-07]
2021-01-29 15:58:21,199 - pyswarms.single.local_best - INFO - Optimize for 500 iters with {'c1': 0.1, 'c2': 0.3, 'w': 0.9, 'k': 5, 'p': 2}
2021-01-29 15:58:54,462 - pyswarms.single.local_best - INFO - Optimization finished | best cost: 576.5674985469109, best pos: [1.70216347e+00 9.31154575e-01 1.19200720e+02 1.68252837e-01
 2.02162036e-06 6.94784426e-06 4.88281512e-08]
2021-01-29 15:58:54,499 - pyswarms.single.local_best - INFO - Optimize for 500 iters with {'c1': 0.1, 'c2': 0.3, 'w': 0.9, 'k': 5, 'p': 2}
2021-01-29 15:59:24,863 - pyswarms.single.local_best - INFO - Optimization finished | best cost: 637.270111902494, best pos: [1.73288617e+00 1.09744012e+00 1.22880716e+02 1.24776299e-01
 5.56113606e-06 2.26594962e-06 8.99879609e-07]
2021-01-29 15:59:24,899 - pyswarms.single.local_best - INFO - Optimize for 500 iters with {'c1': 0.1, 'c2': 0.3, 'w': 0.9, 'k': 5, 'p': 2}
2021-01-29 15:59:56,420 - pyswarms.single.local_best - INFO - Optimization finished | best cost: 586.2015282038258, best pos: [1.35348319e+00 8.13119941e-01 1.20711038e+02 2.72865150e-01
 2.11105677e-06 2.40128657e-06 6.86124063e-07]
2021-01-29 15:59:56,455 - pyswarms.single.local_best - INFO - Optimize for 500 iters with {'c1': 0.1, 'c2': 0.3, 'w': 0.9, 'k': 5, 'p': 2}
2021-01-29 16:00:27,130 - pyswarms.single.local_best - INFO - Optimization finished | best cost: 590.0236896489423, best pos: [1.05878712e+00 5.99768005e-01 1.18311319e+02 4.49613508e-01
 1.71218000e-06 1.86531906e-07 1.47170755e-06]
2021-01-29 16:00:27,166 - pyswarms.single.local_best - INFO - Optimize for 500 iters with {'c1': 0.1, 'c2': 0.3, 'w': 0.9, 'k': 5, 'p': 2}
2021-01-29 16:00:58,468 - pyswarms.single.local_best - INFO - Optimization finished | best cost: 644.9585946773079, best pos: [1.41851689e+00 8.16394111e-01 1.21264201e+02 2.25847128e-01
 2.93058105e-06 2.56670365e-06 1.58805788e-06]
2021-01-29 16:00:58,501 - pyswarms.single.local_best - INFO - Optimize for 500 iters with {'c1': 0.1, 'c2': 0.3, 'w': 0.9, 'k': 5, 'p': 2}
2021-01-29 16:01:30,336 - pyswarms.single.local_best - INFO - Optimization finished | best cost: 559.5601148127433, best pos: [1.46941212e+00 8.20925483e-01 1.19827826e+02 2.51310157e-01
 1.75556293e-06 3.49034288e-06 7.40500949e-08]
2021-01-29 16:01:30,371 - pyswarms.single.local_best - INFO - Optimize for 500 iters with {'c1': 0.1, 'c2': 0.3, 'w': 0.9, 'k': 5, 'p': 2}
2021-01-29 16:02:00,904 - pyswarms.single.local_best - INFO - Optimization finished | best cost: 620.224515194167, best pos: [1.86250785e+00 1.12296346e+00 1.19080623e+02 1.16580577e-01
 5.04508345e-06 5.00432590e-06 1.17393154e-07]
2021-01-29 16:02:00,939 - pyswarms.single.local_best - INFO - Optimize for 500 iters with {'c1': 0.1, 'c2': 0.3, 'w': 0.9, 'k': 5, 'p': 2}
2021-01-29 16:02:31,040 - pyswarms.single.local_best - INFO - Optimization finished | best cost: 605.1858551928017, best pos: [1.26768231e+00 7.53879520e-01 1.20343960e+02 3.22951454e-01
 2.19464635e-06 1.82842445e-06 4.18656339e-07]
2021-01-29 16:02:31,075 - pyswarms.single.local_best - INFO - Optimize for 500 iters with {'c1': 0.1, 'c2': 0.3, 'w': 0.9, 'k': 5, 'p': 2}
2021-01-29 16:03:02,689 - pyswarms.single.local_best - INFO - Optimization finished | best cost: 579.018387290779, best pos: [1.28800622e+00 7.18852270e-01 1.19606121e+02 3.25716665e-01
 4.02566972e-07 3.75584334e-06 1.95009953e-07]
2021-01-29 16:03:02,724 - pyswarms.single.local_best - INFO - Optimize for 500 iters with {'c1': 0.1, 'c2': 0.3, 'w': 0.9, 'k': 5, 'p': 2}
2021-01-29 16:03:34,967 - pyswarms.single.local_best - INFO - Optimization finished | best cost: 587.6667481033091, best pos: [1.63185119e+00 9.13449531e-01 1.18882243e+02 2.04553188e-01
 2.91516880e-06 2.65550948e-07 3.80850054e-07]
2021-01-29 16:03:35,002 - pyswarms.single.local_best - INFO - Optimize for 500 iters with {'c1': 0.1, 'c2': 0.3, 'w': 0.9, 'k': 5, 'p': 2}
2021-01-29 16:04:07,212 - pyswarms.single.local_best - INFO - Optimization finished | best cost: 594.3991963888049, best pos: [1.47612019e+00 9.27764484e-01 1.20414199e+02 2.10423883e-01
 3.46126017e-07 5.20912929e-06 1.20240815e-06]
2021-01-29 16:04:07,244 - pyswarms.single.local_best - INFO - Optimize for 500 iters with {'c1': 0.1, 'c2': 0.3, 'w': 0.9, 'k': 5, 'p': 2}
2021-01-29 16:04:37,041 - pyswarms.single.local_best - INFO - Optimization finished | best cost: 599.6792013763376, best pos: [1.73812933e+00 1.10514604e+00 1.18298439e+02 1.38745830e-01
 5.55756030e-06 4.45483779e-06 4.42106295e-07]
2021-01-29 16:04:37,073 - pyswarms.single.local_best - INFO - Optimize for 500 iters with {'c1': 0.1, 'c2': 0.3, 'w': 0.9, 'k': 5, 'p': 2}
2021-01-29 16:05:07,289 - pyswarms.single.local_best - INFO - Optimization finished | best cost: 588.5223944135466, best pos: [9.27408602e-01 5.90662667e-01 1.19356655e+02 5.16569719e-01
 2.90760987e-06 9.99524068e-07 1.26349474e-06]
2021-01-29 16:05:07,326 - pyswarms.single.local_best - INFO - Optimize for 500 iters with {'c1': 0.1, 'c2': 0.3, 'w': 0.9, 'k': 5, 'p': 2}
2021-01-29 16:05:38,713 - pyswarms.single.local_best - INFO - Optimization finished | best cost: 593.7982296202064, best pos: [1.33075933e+00 7.66576188e-01 1.20554488e+02 3.20570540e-01
 1.39349580e-06 1.73164406e-06 4.70962699e-08]
2021-01-29 16:05:38,747 - pyswarms.single.local_best - INFO - Optimize for 500 iters with {'c1': 0.1, 'c2': 0.3, 'w': 0.9, 'k': 5, 'p': 2}
2021-01-29 16:06:09,289 - pyswarms.single.local_best - INFO - Optimization finished | best cost: 617.0208514835952, best pos: [1.74634881e+00 1.02196232e+00 1.21161578e+02 1.35810256e-01
 3.69942770e-06 6.02217366e-06 5.69661178e-07]
2021-01-29 16:06:09,323 - pyswarms.single.local_best - INFO - Optimize for 500 iters with {'c1': 0.1, 'c2': 0.3, 'w': 0.9, 'k': 5, 'p': 2}
2021-01-29 16:06:41,844 - pyswarms.single.local_best - INFO - Optimization finished | best cost: 568.2998935052286, best pos: [1.54922594e+00 8.42136479e-01 1.20815422e+02 2.15363001e-01
 2.24609481e-06 2.30499319e-06 4.62356500e-07]
2021-01-29 16:06:41,875 - pyswarms.single.local_best - INFO - Optimize for 500 iters with {'c1': 0.1, 'c2': 0.3, 'w': 0.9, 'k': 5, 'p': 2}
2021-01-29 16:07:10,310 - pyswarms.single.local_best - INFO - Optimization finished | best cost: 618.7647601025427, best pos: [1.35784032e+00 8.21918472e-01 1.16658611e+02 3.02333590e-01
 6.53849063e-07 3.24455377e-06 2.98931600e-07]
2021-01-29 16:07:10,343 - pyswarms.single.local_best - INFO - Optimize for 500 iters with {'c1': 0.1, 'c2': 0.3, 'w': 0.9, 'k': 5, 'p': 2}
2021-01-29 16:07:41,283 - pyswarms.single.local_best - INFO - Optimization finished | best cost: 617.1240929440241, best pos: [1.15055848e+00 7.47876852e-01 1.16711040e+02 3.42322657e-01
 4.42917522e-06 2.76785717e-07 2.40414342e-06]
2021-01-29 16:07:41,315 - pyswarms.single.local_best - INFO - Optimize for 500 iters with {'c1': 0.1, 'c2': 0.3, 'w': 0.9, 'k': 5, 'p': 2}
2021-01-29 16:08:11,644 - pyswarms.single.local_best - INFO - Optimization finished | best cost: 724.3021674414749, best pos: [1.20024885e+00 7.52065134e-01 1.12575005e+02 3.69904522e-01
 1.10982052e-06 4.13106310e-06 5.01198860e-07]
2021-01-29 16:08:11,678 - pyswarms.single.local_best - INFO - Optimize for 500 iters with {'c1': 0.1, 'c2': 0.3, 'w': 0.9, 'k': 5, 'p': 2}
2021-01-29 16:08:42,422 - pyswarms.single.local_best - INFO - Optimization finished | best cost: 658.6030119832687, best pos: [1.78254957e+00 1.17309308e+00 1.15854450e+02 1.33302681e-01
 1.13375576e-06 2.03773362e-06 1.41902613e-06]
2021-01-29 16:08:42,457 - pyswarms.single.local_best - INFO - Optimize for 500 iters with {'c1': 0.1, 'c2': 0.3, 'w': 0.9, 'k': 5, 'p': 2}
2021-01-29 16:09:12,376 - pyswarms.single.local_best - INFO - Optimization finished | best cost: 622.3689656739881, best pos: [1.75390777e+00 1.03536931e+00 1.20612253e+02 1.44848671e-01
 9.21331144e-07 3.54931926e-06 1.09314263e-06]
2021-01-29 16:09:12,410 - pyswarms.single.local_best - INFO - Optimize for 500 iters with {'c1': 0.1, 'c2': 0.3, 'w': 0.9, 'k': 5, 'p': 2}
2021-01-29 16:09:44,365 - pyswarms.single.local_best - INFO - Optimization finished | best cost: 575.8234560723213, best pos: [1.13072886e+00 5.60427254e-01 1.19173155e+02 4.53250751e-01
 1.74482807e-06 8.50944612e-07 1.55405285e-07]
2021-01-29 16:09:44,402 - pyswarms.single.local_best - INFO - Optimize for 500 iters with {'c1': 0.1, 'c2': 0.3, 'w': 0.9, 'k': 5, 'p': 2}
2021-01-29 16:10:15,803 - pyswarms.single.local_best - INFO - Optimization finished | best cost: 621.1419431604251, best pos: [9.07990343e-01 5.40126476e-01 1.23924931e+02 4.89080117e-01
 3.03607541e-07 7.63547387e-06 9.66436868e-07]
2021-01-29 16:10:15,838 - pyswarms.single.local_best - INFO - Optimize for 500 iters with {'c1': 0.1, 'c2': 0.3, 'w': 0.9, 'k': 5, 'p': 2}
2021-01-29 16:10:46,295 - pyswarms.single.local_best - INFO - Optimization finished | best cost: 638.1179487306415, best pos: [1.08425442e+00 6.86350470e-01 1.19652814e+02 3.99538721e-01
 3.09374245e-06 3.12256227e-06 3.12740449e-07]
2021-01-29 16:10:46,330 - pyswarms.single.local_best - INFO - Optimize for 500 iters with {'c1': 0.1, 'c2': 0.3, 'w': 0.9, 'k': 5, 'p': 2}
2021-01-29 16:11:17,819 - pyswarms.single.local_best - INFO - Optimization finished | best cost: 610.0903703238941, best pos: [1.76239108e+00 9.91668801e-01 1.22412441e+02 1.57437375e-01
 5.00173945e-07 5.32405479e-06 1.12563825e-07]
2021-01-29 16:11:17,855 - pyswarms.single.local_best - INFO - Optimize for 500 iters with {'c1': 0.1, 'c2': 0.3, 'w': 0.9, 'k': 5, 'p': 2}
2021-01-29 16:11:47,109 - pyswarms.single.local_best - INFO - Optimization finished | best cost: 658.8023632434612, best pos: [1.54305069e+00 9.11440259e-01 1.17149924e+02 2.14603754e-01
 2.77020323e-06 1.67648804e-06 8.09898539e-07]
2021-01-29 16:11:47,146 - pyswarms.single.local_best - INFO - Optimize for 500 iters with {'c1': 0.1, 'c2': 0.3, 'w': 0.9, 'k': 5, 'p': 2}
2021-01-29 16:12:19,401 - pyswarms.single.local_best - INFO - Optimization finished | best cost: 610.3968356164335, best pos: [1.04644678e+00 6.05307919e-01 1.19923518e+02 4.43351208e-01
 1.38118002e-06 2.14402497e-06 1.02584763e-06]
2021-01-29 16:12:19,432 - pyswarms.single.local_best - INFO - Optimize for 500 iters with {'c1': 0.1, 'c2': 0.3, 'w': 0.9, 'k': 5, 'p': 2}
2021-01-29 16:12:50,306 - pyswarms.single.local_best - INFO - Optimization finished | best cost: 538.9873563944483, best pos: [1.40255365e+00 7.26143629e-01 1.21980382e+02 2.68726244e-01
 7.45027636e-07 5.06442299e-06 4.72699747e-08]
2021-01-29 16:12:50,340 - pyswarms.single.local_best - INFO - Optimize for 500 iters with {'c1': 0.1, 'c2': 0.3, 'w': 0.9, 'k': 5, 'p': 2}
2021-01-29 16:13:21,519 - pyswarms.single.local_best - INFO - Optimization finished | best cost: 573.9736624725138, best pos: [1.19948161e+00 7.07009277e-01 1.19832191e+02 3.36872377e-01
 5.59004485e-06 7.90226320e-07 6.01261683e-07]
2021-01-29 16:13:21,557 - pyswarms.single.local_best - INFO - Optimize for 500 iters with {'c1': 0.1, 'c2': 0.3, 'w': 0.9, 'k': 5, 'p': 2}
2021-01-29 16:13:52,087 - pyswarms.single.local_best - INFO - Optimization finished | best cost: 594.5299522609439, best pos: [1.80363485e+00 1.03611377e+00 1.20963029e+02 1.31066524e-01
 5.16034331e-06 5.42400467e-06 7.76635863e-09]
2021-01-29 16:13:52,121 - pyswarms.single.local_best - INFO - Optimize for 500 iters with {'c1': 0.1, 'c2': 0.3, 'w': 0.9, 'k': 5, 'p': 2}
2021-01-29 16:14:23,630 - pyswarms.single.local_best - INFO - Optimization finished | best cost: 583.6374240791627, best pos: [1.24688868e+00 6.79985408e-01 1.19605108e+02 3.44326586e-01
 2.58350290e-06 4.30630076e-07 7.11062094e-07]
2021-01-29 16:14:23,667 - pyswarms.single.local_best - INFO - Optimize for 500 iters with {'c1': 0.1, 'c2': 0.3, 'w': 0.9, 'k': 5, 'p': 2}
2021-01-29 16:14:55,217 - pyswarms.single.local_best - INFO - Optimization finished | best cost: 580.1842521611306, best pos: [1.44759047e+00 8.36663154e-01 1.19907887e+02 2.39592771e-01
 5.88062104e-07 6.02224150e-06 3.48632519e-07]
2021-01-29 16:14:55,252 - pyswarms.single.local_best - INFO - Optimize for 500 iters with {'c1': 0.1, 'c2': 0.3, 'w': 0.9, 'k': 5, 'p': 2}
2021-01-29 16:15:26,529 - pyswarms.single.local_best - INFO - Optimization finished | best cost: 653.6819481191692, best pos: [1.93657141e+00 1.21250729e+00 1.21352645e+02 8.34527362e-02
 3.27935390e-06 6.94999710e-06 1.46966563e-06]
2021-01-29 16:15:26,566 - pyswarms.single.local_best - INFO - Optimize for 500 iters with {'c1': 0.1, 'c2': 0.3, 'w': 0.9, 'k': 5, 'p': 2}
2021-01-29 16:15:58,804 - pyswarms.single.local_best - INFO - Optimization finished | best cost: 597.7104225907981, best pos: [1.33929280e+00 7.51554268e-01 1.20466018e+02 2.82035322e-01
 2.99891465e-06 3.39825203e-06 2.99444530e-07]
2021-01-29 16:15:58,833 - pyswarms.single.local_best - INFO - Optimize for 500 iters with {'c1': 0.1, 'c2': 0.3, 'w': 0.9, 'k': 5, 'p': 2}
2021-01-29 16:16:31,037 - pyswarms.single.local_best - INFO - Optimization finished | best cost: 595.7800258505006, best pos: [1.51433810e+00 8.32416688e-01 1.19183063e+02 2.29533552e-01
 1.91780997e-06 3.79124549e-06 2.78973962e-07]
2021-01-29 16:16:31,073 - pyswarms.single.local_best - INFO - Optimize for 500 iters with {'c1': 0.1, 'c2': 0.3, 'w': 0.9, 'k': 5, 'p': 2}
2021-01-29 16:17:01,761 - pyswarms.single.local_best - INFO - Optimization finished | best cost: 632.0441830786075, best pos: [1.01709830e+00 5.65096174e-01 1.20034213e+02 4.69351856e-01
 1.30076139e-07 2.14090378e-06 1.43242991e-06]
2021-01-29 16:17:01,798 - pyswarms.single.local_best - INFO - Optimize for 500 iters with {'c1': 0.1, 'c2': 0.3, 'w': 0.9, 'k': 5, 'p': 2}
2021-01-29 16:17:31,525 - pyswarms.single.local_best - INFO - Optimization finished | best cost: 579.8012044048476, best pos: [1.13001257e+00 7.00749003e-01 1.22508168e+02 3.43550871e-01
 5.28542802e-06 4.56855022e-07 1.52846785e-06]
2021-01-29 16:17:31,561 - pyswarms.single.local_best - INFO - Optimize for 500 iters with {'c1': 0.1, 'c2': 0.3, 'w': 0.9, 'k': 5, 'p': 2}
2021-01-29 16:18:02,993 - pyswarms.single.local_best - INFO - Optimization finished | best cost: 603.5030695480491, best pos: [1.46647580e+00 8.73411364e-01 1.21061849e+02 2.24591638e-01
 1.40211993e-06 4.51857918e-06 6.48218714e-07]
2021-01-29 16:18:03,030 - pyswarms.single.local_best - INFO - Optimize for 500 iters with {'c1': 0.1, 'c2': 0.3, 'w': 0.9, 'k': 5, 'p': 2}
2021-01-29 16:18:33,981 - pyswarms.single.local_best - INFO - Optimization finished | best cost: 599.7686307131094, best pos: [1.55728675e+00 8.72813385e-01 1.22590804e+02 1.85846550e-01
 3.90173416e-06 4.19250143e-06 5.06159024e-07]
2021-01-29 16:18:34,016 - pyswarms.single.local_best - INFO - Optimize for 500 iters with {'c1': 0.1, 'c2': 0.3, 'w': 0.9, 'k': 5, 'p': 2}
2021-01-29 16:19:03,917 - pyswarms.single.local_best - INFO - Optimization finished | best cost: 635.6643662886526, best pos: [1.51204031e+00 9.65427143e-01 1.19966676e+02 1.95667002e-01
 7.45859930e-06 1.72009722e-06 2.94618460e-07]
2021-01-29 16:19:03,952 - pyswarms.single.local_best - INFO - Optimize for 500 iters with {'c1': 0.1, 'c2': 0.3, 'w': 0.9, 'k': 5, 'p': 2}
2021-01-29 16:19:34,721 - pyswarms.single.local_best - INFO - Optimization finished | best cost: 589.5610214262697, best pos: [1.16229538e+00 6.59250778e-01 1.22530499e+02 3.54218646e-01
 6.18091486e-06 9.00756340e-07 1.08196940e-07]
2021-01-29 16:19:34,757 - pyswarms.single.local_best - INFO - Optimize for 500 iters with {'c1': 0.1, 'c2': 0.3, 'w': 0.9, 'k': 5, 'p': 2}
2021-01-29 16:20:04,553 - pyswarms.single.local_best - INFO - Optimization finished | best cost: 589.7225041764071, best pos: [1.55516347e+00 8.61507522e-01 1.21165958e+02 2.08110575e-01
 7.34036024e-07 2.01766250e-06 9.02140840e-07]
2021-01-29 16:20:04,591 - pyswarms.single.local_best - INFO - Optimize for 500 iters with {'c1': 0.1, 'c2': 0.3, 'w': 0.9, 'k': 5, 'p': 2}
2021-01-29 16:20:36,633 - pyswarms.single.local_best - INFO - Optimization finished | best cost: 598.8134908223897, best pos: [1.86689597e+00 9.87983668e-01 1.20702410e+02 1.42166303e-01
 1.03375280e-06 1.51899569e-06 5.96080584e-07]
2021-01-29 16:20:36,669 - pyswarms.single.local_best - INFO - Optimize for 500 iters with {'c1': 0.1, 'c2': 0.3, 'w': 0.9, 'k': 5, 'p': 2}
2021-01-29 16:21:07,006 - pyswarms.single.local_best - INFO - Optimization finished | best cost: 633.1643301201303, best pos: [1.66470938e+00 9.27395171e-01 1.21666258e+02 1.70847830e-01
 4.11043213e-06 4.53337887e-06 1.37282207e-07]
2021-01-29 16:21:07,043 - pyswarms.single.local_best - INFO - Optimize for 500 iters with {'c1': 0.1, 'c2': 0.3, 'w': 0.9, 'k': 5, 'p': 2}
2021-01-29 16:21:37,001 - pyswarms.single.local_best - INFO - Optimization finished | best cost: 570.3325603348844, best pos: [1.00861254e+00 6.49488814e-01 1.20660738e+02 4.15201169e-01
 2.49831384e-07 3.56772284e-06 2.78809189e-06]
2021-01-29 16:21:37,037 - pyswarms.single.local_best - INFO - Optimize for 500 iters with {'c1': 0.1, 'c2': 0.3, 'w': 0.9, 'k': 5, 'p': 2}
2021-01-29 16:22:08,736 - pyswarms.single.local_best - INFO - Optimization finished | best cost: 584.7322785544808, best pos: [1.18361210e+00 6.35389413e-01 1.20259331e+02 3.78271215e-01
 9.40258220e-07 1.90981307e-07 1.32055457e-06]
2021-01-29 16:22:08,772 - pyswarms.single.local_best - INFO - Optimize for 500 iters with {'c1': 0.1, 'c2': 0.3, 'w': 0.9, 'k': 5, 'p': 2}
2021-01-29 16:22:40,348 - pyswarms.single.local_best - INFO - Optimization finished | best cost: 619.6999772106259, best pos: [1.83250402e+00 1.06273857e+00 1.21166734e+02 1.30658983e-01
 2.13603446e-07 6.19969095e-06 6.15865407e-07]
2021-01-29 16:22:40,384 - pyswarms.single.local_best - INFO - Optimize for 500 iters with {'c1': 0.1, 'c2': 0.3, 'w': 0.9, 'k': 5, 'p': 2}
2021-01-29 16:23:10,910 - pyswarms.single.local_best - INFO - Optimization finished | best cost: 582.6764502772246, best pos: [1.15091137e+00 6.67765514e-01 1.20837380e+02 3.79220728e-01
 7.43013753e-07 4.54047246e-06 3.67818876e-08]
2021-01-29 16:23:10,946 - pyswarms.single.local_best - INFO - Optimize for 500 iters with {'c1': 0.1, 'c2': 0.3, 'w': 0.9, 'k': 5, 'p': 2}
2021-01-29 16:23:41,472 - pyswarms.single.local_best - INFO - Optimization finished | best cost: 561.6268683568946, best pos: [1.08896536e+00 5.75265239e-01 1.20536162e+02 4.36592377e-01
 1.87903755e-08 1.83773148e-06 1.00279281e-06]
2021-01-29 16:23:41,504 - pyswarms.single.local_best - INFO - Optimize for 500 iters with {'c1': 0.1, 'c2': 0.3, 'w': 0.9, 'k': 5, 'p': 2}
2021-01-29 16:24:13,135 - pyswarms.single.local_best - INFO - Optimization finished | best cost: 567.9433985421585, best pos: [1.44175954e+00 7.88839539e-01 1.20388502e+02 2.52749490e-01
 1.93491118e-06 1.51555801e-06 6.67746869e-07]
2021-01-29 16:24:13,169 - pyswarms.single.local_best - INFO - Optimize for 500 iters with {'c1': 0.1, 'c2': 0.3, 'w': 0.9, 'k': 5, 'p': 2}
2021-01-29 16:24:43,246 - pyswarms.single.local_best - INFO - Optimization finished | best cost: 616.3553064282887, best pos: [1.57387769e+00 9.66369165e-01 1.20519361e+02 1.88082115e-01
 1.29812684e-06 3.57783568e-06 9.42220220e-07]
2021-01-29 16:24:43,277 - pyswarms.single.local_best - INFO - Optimize for 500 iters with {'c1': 0.1, 'c2': 0.3, 'w': 0.9, 'k': 5, 'p': 2}
2021-01-29 16:25:13,564 - pyswarms.single.local_best - INFO - Optimization finished | best cost: 620.5894770788044, best pos: [1.74612972e+00 1.21090120e+00 1.19528880e+02 1.14761102e-01
 2.68507477e-07 1.84501757e-06 2.56264842e-06]
2021-01-29 16:25:13,597 - pyswarms.single.local_best - INFO - Optimize for 500 iters with {'c1': 0.1, 'c2': 0.3, 'w': 0.9, 'k': 5, 'p': 2}
2021-01-29 16:25:44,351 - pyswarms.single.local_best - INFO - Optimization finished | best cost: 613.7866140029666, best pos: [1.08602698e+00 6.62395308e-01 1.17464082e+02 3.95890321e-01
 3.02999455e-08 2.61403446e-06 2.41029333e-06]
2021-01-29 16:25:44,391 - pyswarms.single.local_best - INFO - Optimize for 500 iters with {'c1': 0.1, 'c2': 0.3, 'w': 0.9, 'k': 5, 'p': 2}
2021-01-29 16:26:14,702 - pyswarms.single.local_best - INFO - Optimization finished | best cost: 588.7002890534702, best pos: [1.21366429e+00 6.84397307e-01 1.18269092e+02 3.72694211e-01
 1.25352298e-06 1.76366205e-06 4.76947225e-07]
2021-01-29 16:26:14,739 - pyswarms.single.local_best - INFO - Optimize for 500 iters with {'c1': 0.1, 'c2': 0.3, 'w': 0.9, 'k': 5, 'p': 2}
2021-01-29 16:26:44,392 - pyswarms.single.local_best - INFO - Optimization finished | best cost: 637.4444882871877, best pos: [1.86138494e+00 1.23074351e+00 1.18957476e+02 1.02003081e-01
 4.53691715e-06 3.11269999e-06 1.09455165e-06]
2021-01-29 16:26:44,427 - pyswarms.single.local_best - INFO - Optimize for 500 iters with {'c1': 0.1, 'c2': 0.3, 'w': 0.9, 'k': 5, 'p': 2}
2021-01-29 16:27:15,425 - pyswarms.single.local_best - INFO - Optimization finished | best cost: 618.6112592134984, best pos: [1.32361772e+00 7.35328005e-01 1.21850309e+02 2.92548041e-01
 8.09803090e-07 2.10369333e-06 8.81868705e-07]
2021-01-29 16:27:15,460 - pyswarms.single.local_best - INFO - Optimize for 500 iters with {'c1': 0.1, 'c2': 0.3, 'w': 0.9, 'k': 5, 'p': 2}
2021-01-29 16:27:44,869 - pyswarms.single.local_best - INFO - Optimization finished | best cost: 557.0840945351105, best pos: [1.49422978e+00 9.07425713e-01 1.20498659e+02 2.10599988e-01
 2.99615338e-06 3.35649931e-06 6.10111674e-07]
2021-01-29 16:27:44,900 - pyswarms.single.local_best - INFO - Optimize for 500 iters with {'c1': 0.1, 'c2': 0.3, 'w': 0.9, 'k': 5, 'p': 2}
2021-01-29 16:28:15,991 - pyswarms.single.local_best - INFO - Optimization finished | best cost: 652.3937569566176, best pos: [1.85916933e+00 1.04254288e+00 1.19307678e+02 1.30198091e-01
 3.48110847e-06 2.78070970e-06 4.21619302e-07]
2021-01-29 16:28:16,022 - pyswarms.single.local_best - INFO - Optimize for 500 iters with {'c1': 0.1, 'c2': 0.3, 'w': 0.9, 'k': 5, 'p': 2}
2021-01-29 16:28:47,164 - pyswarms.single.local_best - INFO - Optimization finished | best cost: 584.8695839876098, best pos: [1.67412655e+00 9.85637614e-01 1.20393540e+02 1.61935230e-01
 4.72193160e-06 2.45175842e-06 4.55191711e-07]
2021-01-29 16:28:47,201 - pyswarms.single.local_best - INFO - Optimize for 500 iters with {'c1': 0.1, 'c2': 0.3, 'w': 0.9, 'k': 5, 'p': 2}
2021-01-29 16:29:17,844 - pyswarms.single.local_best - INFO - Optimization finished | best cost: 611.763298861069, best pos: [1.37730678e+00 7.37202384e-01 1.21498023e+02 2.67591138e-01
 3.05165791e-06 3.58032747e-06 2.93909532e-07]
2021-01-29 16:29:17,876 - pyswarms.single.local_best - INFO - Optimize for 500 iters with {'c1': 0.1, 'c2': 0.3, 'w': 0.9, 'k': 5, 'p': 2}
2021-01-29 16:29:49,097 - pyswarms.single.local_best - INFO - Optimization finished | best cost: 539.8852308773585, best pos: [1.46365959e+00 7.97520702e-01 1.18690096e+02 2.89668597e-01
 1.54644534e-06 1.90239435e-07 2.97237323e-07]
2021-01-29 16:29:49,134 - pyswarms.single.local_best - INFO - Optimize for 500 iters with {'c1': 0.1, 'c2': 0.3, 'w': 0.9, 'k': 5, 'p': 2}
2021-01-29 16:30:19,473 - pyswarms.single.local_best - INFO - Optimization finished | best cost: 568.8304554579364, best pos: [1.06892114e+00 6.43604424e-01 1.20741065e+02 4.10739564e-01
 1.79891607e-06 3.52714021e-06 6.62991549e-07]
2021-01-29 16:30:19,505 - pyswarms.single.local_best - INFO - Optimize for 500 iters with {'c1': 0.1, 'c2': 0.3, 'w': 0.9, 'k': 5, 'p': 2}
2021-01-29 16:30:51,366 - pyswarms.single.local_best - INFO - Optimization finished | best cost: 599.394923710099, best pos: [1.52056728e+00 8.46192758e-01 1.18226712e+02 2.63329219e-01
 1.07814798e-06 2.10656072e-06 1.58440762e-10]
2021-01-29 16:30:51,401 - pyswarms.single.local_best - INFO - Optimize for 500 iters with {'c1': 0.1, 'c2': 0.3, 'w': 0.9, 'k': 5, 'p': 2}
2021-01-29 16:31:20,808 - pyswarms.single.local_best - INFO - Optimization finished | best cost: 620.5070065485772, best pos: [1.34153750e+00 8.41519967e-01 1.15857589e+02 2.80556641e-01
 2.82593674e-06 1.80298595e-06 1.08113229e-06]
2021-01-29 16:31:20,845 - pyswarms.single.local_best - INFO - Optimize for 500 iters with {'c1': 0.1, 'c2': 0.3, 'w': 0.9, 'k': 5, 'p': 2}
2021-01-29 16:31:51,141 - pyswarms.single.local_best - INFO - Optimization finished | best cost: 614.9278516199356, best pos: [8.79104975e-01 5.19712315e-01 1.18907300e+02 5.90904233e-01
 2.47465872e-06 1.61212032e-06 5.08068199e-07]
2021-01-29 16:31:51,180 - pyswarms.single.local_best - INFO - Optimize for 500 iters with {'c1': 0.1, 'c2': 0.3, 'w': 0.9, 'k': 5, 'p': 2}
2021-01-29 16:32:20,387 - pyswarms.single.local_best - INFO - Optimization finished | best cost: 626.515878143984, best pos: [1.07817067e+00 6.80118060e-01 1.17869066e+02 4.07701646e-01
 5.87619069e-06 1.55649893e-08 7.54481339e-07]
2021-01-29 16:32:20,423 - pyswarms.single.local_best - INFO - Optimize for 500 iters with {'c1': 0.1, 'c2': 0.3, 'w': 0.9, 'k': 5, 'p': 2}
2021-01-29 16:32:51,619 - pyswarms.single.local_best - INFO - Optimization finished | best cost: 601.2856115219047, best pos: [1.64641473e+00 9.72728717e-01 1.20173011e+02 1.80546179e-01
 4.27761927e-06 1.04420080e-06 3.20687930e-07]
2021-01-29 16:32:51,655 - pyswarms.single.local_best - INFO - Optimize for 500 iters with {'c1': 0.1, 'c2': 0.3, 'w': 0.9, 'k': 5, 'p': 2}
2021-01-29 16:33:21,618 - pyswarms.single.local_best - INFO - Optimization finished | best cost: 552.3511128418154, best pos: [1.52810300e+00 8.36656017e-01 1.19823005e+02 2.27604744e-01
 2.88091588e-06 5.23271323e-07 5.68100623e-07]
2021-01-29 16:33:21,649 - pyswarms.single.local_best - INFO - Optimize for 500 iters with {'c1': 0.1, 'c2': 0.3, 'w': 0.9, 'k': 5, 'p': 2}
2021-01-29 16:33:52,392 - pyswarms.single.local_best - INFO - Optimization finished | best cost: 623.8775883621427, best pos: [1.54625686e+00 9.70362510e-01 1.20906909e+02 1.84587794e-01
 2.59550761e-06 2.46490117e-06 1.34350863e-06]
2021-01-29 16:33:52,428 - pyswarms.single.local_best - INFO - Optimize for 500 iters with {'c1': 0.1, 'c2': 0.3, 'w': 0.9, 'k': 5, 'p': 2}
2021-01-29 16:34:22,868 - pyswarms.single.local_best - INFO - Optimization finished | best cost: 623.378119120461, best pos: [1.37093279e+00 7.57760792e-01 1.18157764e+02 2.87963725e-01
 1.63303662e-06 8.91392116e-07 9.04416537e-07]
2021-01-29 16:34:22,902 - pyswarms.single.local_best - INFO - Optimize for 500 iters with {'c1': 0.1, 'c2': 0.3, 'w': 0.9, 'k': 5, 'p': 2}
2021-01-29 16:34:54,363 - pyswarms.single.local_best - INFO - Optimization finished | best cost: 562.133433176537, best pos: [1.43474654e+00 8.02434322e-01 1.21861977e+02 2.51380908e-01
 2.82017223e-06 1.23448485e-06 4.76380155e-07]
2021-01-29 16:34:54,399 - pyswarms.single.local_best - INFO - Optimize for 500 iters with {'c1': 0.1, 'c2': 0.3, 'w': 0.9, 'k': 5, 'p': 2}
2021-01-29 16:35:27,646 - pyswarms.single.local_best - INFO - Optimization finished | best cost: 567.9599560321399, best pos: [1.16392850e+00 6.11117171e-01 1.20909325e+02 3.97330712e-01
 2.87858715e-06 1.26915782e-06 1.85546786e-08]
2021-01-29 16:35:27,678 - pyswarms.single.local_best - INFO - Optimize for 500 iters with {'c1': 0.1, 'c2': 0.3, 'w': 0.9, 'k': 5, 'p': 2}
2021-01-29 16:35:59,970 - pyswarms.single.local_best - INFO - Optimization finished | best cost: 544.8424819695706, best pos: [1.25067277e+00 6.49919482e-01 1.21482700e+02 3.56627137e-01
 9.27258241e-07 2.22846122e-06 1.81177839e-07]
2021-01-29 16:36:00,006 - pyswarms.single.local_best - INFO - Optimize for 500 iters with {'c1': 0.1, 'c2': 0.3, 'w': 0.9, 'k': 5, 'p': 2}
2021-01-29 16:36:31,167 - pyswarms.single.local_best - INFO - Optimization finished | best cost: 568.9427397846648, best pos: [1.49198921e+00 7.82850226e-01 1.21087951e+02 2.34564050e-01
 3.22903528e-06 3.03764240e-06 5.05969262e-08]
2021-01-29 16:36:31,203 - pyswarms.single.local_best - INFO - Optimize for 500 iters with {'c1': 0.1, 'c2': 0.3, 'w': 0.9, 'k': 5, 'p': 2}
2021-01-29 16:37:02,449 - pyswarms.single.local_best - INFO - Optimization finished | best cost: 607.9894088266478, best pos: [1.17144928e+00 6.16489788e-01 1.21095613e+02 3.86499349e-01
 6.73516243e-07 1.90017344e-06 5.92600273e-07]
2021-01-29 16:37:02,484 - pyswarms.single.local_best - INFO - Optimize for 500 iters with {'c1': 0.1, 'c2': 0.3, 'w': 0.9, 'k': 5, 'p': 2}
2021-01-29 16:37:32,588 - pyswarms.single.local_best - INFO - Optimization finished | best cost: 605.9309375857314, best pos: [1.22345954e+00 7.24133136e-01 1.20442720e+02 3.14943417e-01
 6.14303164e-06 8.77446985e-07 6.62212828e-07]
2021-01-29 16:37:32,625 - pyswarms.single.local_best - INFO - Optimize for 500 iters with {'c1': 0.1, 'c2': 0.3, 'w': 0.9, 'k': 5, 'p': 2}
2021-01-29 16:38:03,000 - pyswarms.single.local_best - INFO - Optimization finished | best cost: 586.0470069042395, best pos: [1.67453562e+00 1.01485036e+00 1.19548152e+02 1.63324438e-01
 2.95976747e-06 4.57255733e-07 1.05794800e-06]
2021-01-29 16:38:03,037 - pyswarms.single.local_best - INFO - Optimize for 500 iters with {'c1': 0.1, 'c2': 0.3, 'w': 0.9, 'k': 5, 'p': 2}
2021-01-29 16:38:33,025 - pyswarms.single.local_best - INFO - Optimization finished | best cost: 611.7392274248184, best pos: [1.10376251e+00 6.27655683e-01 1.19976713e+02 4.00126459e-01
 4.58185460e-06 2.63579032e-06 2.84435926e-08]
2021-01-29 16:38:33,057 - pyswarms.single.local_best - INFO - Optimize for 500 iters with {'c1': 0.1, 'c2': 0.3, 'w': 0.9, 'k': 5, 'p': 2}
2021-01-29 16:39:02,879 - pyswarms.single.local_best - INFO - Optimization finished | best cost: 659.6305097192266, best pos: [1.38725760e+00 9.22718586e-01 1.18755362e+02 2.38965051e-01
 9.81832665e-08 1.76368419e-06 2.16621984e-06]
2021-01-29 16:39:02,914 - pyswarms.single.local_best - INFO - Optimize for 500 iters with {'c1': 0.1, 'c2': 0.3, 'w': 0.9, 'k': 5, 'p': 2}
2021-01-29 16:39:33,119 - pyswarms.single.local_best - INFO - Optimization finished | best cost: 733.9224148579601, best pos: [9.79861949e-01 6.39861120e-01 1.11891658e+02 5.02820104e-01
 2.85530403e-06 3.96396809e-06 4.58278817e-08]
2021-01-29 16:39:33,163 - pyswarms.single.local_best - INFO - Optimize for 500 iters with {'c1': 0.1, 'c2': 0.3, 'w': 0.9, 'k': 5, 'p': 2}
2021-01-29 16:40:03,496 - pyswarms.single.local_best - INFO - Optimization finished | best cost: 589.5748783992079, best pos: [1.18583238e+00 6.65742427e-01 1.20797416e+02 3.52505580e-01
 3.95401181e-06 3.19568918e-06 4.02388859e-08]
2021-01-29 16:40:03,526 - pyswarms.single.local_best - INFO - Optimize for 500 iters with {'c1': 0.1, 'c2': 0.3, 'w': 0.9, 'k': 5, 'p': 2}
2021-01-29 16:40:33,364 - pyswarms.single.local_best - INFO - Optimization finished | best cost: 619.7107749602592, best pos: [1.58697251e+00 7.98399270e-01 1.21183427e+02 2.26164976e-01
 2.06014017e-06 2.06090696e-06 5.55035494e-08]
2021-01-29 16:40:33,399 - pyswarms.single.local_best - INFO - Optimize for 500 iters with {'c1': 0.1, 'c2': 0.3, 'w': 0.9, 'k': 5, 'p': 2}
2021-01-29 16:41:05,331 - pyswarms.single.local_best - INFO - Optimization finished | best cost: 610.5047178825181, best pos: [1.12892957e+00 6.22103297e-01 1.22371002e+02 3.76169736e-01
 3.68114533e-06 1.93600018e-06 4.93056835e-07]
2021-01-29 16:41:05,369 - pyswarms.single.local_best - INFO - Optimize for 500 iters with {'c1': 0.1, 'c2': 0.3, 'w': 0.9, 'k': 5, 'p': 2}
2021-01-29 16:41:36,964 - pyswarms.single.local_best - INFO - Optimization finished | best cost: 572.4458107437381, best pos: [1.10672570e+00 5.78835091e-01 1.20996707e+02 4.44944821e-01
 7.38152319e-07 2.07876353e-06 1.04566148e-07]
2021-01-29 16:41:36,997 - pyswarms.single.local_best - INFO - Optimize for 500 iters with {'c1': 0.1, 'c2': 0.3, 'w': 0.9, 'k': 5, 'p': 2}
2021-01-29 16:42:08,434 - pyswarms.single.local_best - INFO - Optimization finished | best cost: 640.6722604570244, best pos: [1.39307539e+00 8.07608275e-01 1.20790304e+02 2.55232919e-01
 4.52237683e-06 8.33508063e-08 7.97396334e-07]
2021-01-29 16:42:08,465 - pyswarms.single.local_best - INFO - Optimize for 500 iters with {'c1': 0.1, 'c2': 0.3, 'w': 0.9, 'k': 5, 'p': 2}
2021-01-29 16:42:37,776 - pyswarms.single.local_best - INFO - Optimization finished | best cost: 632.6276660548313, best pos: [9.35485096e-01 5.46336963e-01 1.21202857e+02 4.85545294e-01
 1.77973004e-07 4.17958455e-06 2.12099890e-06]
2021-01-29 16:42:37,811 - pyswarms.single.local_best - INFO - Optimize for 500 iters with {'c1': 0.1, 'c2': 0.3, 'w': 0.9, 'k': 5, 'p': 2}
2021-01-29 16:43:10,015 - pyswarms.single.local_best - INFO - Optimization finished | best cost: 623.1427819968468, best pos: [1.25868306e+00 6.78784717e-01 1.21371411e+02 3.62283475e-01
 1.53453349e-06 1.50507483e-07 4.70883752e-07]
2021-01-29 16:43:10,051 - pyswarms.single.local_best - INFO - Optimize for 500 iters with {'c1': 0.1, 'c2': 0.3, 'w': 0.9, 'k': 5, 'p': 2}
2021-01-29 16:43:41,176 - pyswarms.single.local_best - INFO - Optimization finished | best cost: 594.1252548417907, best pos: [1.97905707e+00 1.01353534e+00 1.21014122e+02 1.16425259e-01
 9.27065689e-07 2.51529704e-06 5.25693759e-07]
2021-01-29 16:43:41,214 - pyswarms.single.local_best - INFO - Optimize for 500 iters with {'c1': 0.1, 'c2': 0.3, 'w': 0.9, 'k': 5, 'p': 2}
2021-01-29 16:44:11,949 - pyswarms.single.local_best - INFO - Optimization finished | best cost: 585.3553110239754, best pos: [1.00574401e+00 6.15309252e-01 1.18860039e+02 4.69872263e-01
 4.02712055e-06 1.15687628e-06 4.26142710e-07]
2021-01-29 16:44:11,991 - pyswarms.single.local_best - INFO - Optimize for 500 iters with {'c1': 0.1, 'c2': 0.3, 'w': 0.9, 'k': 5, 'p': 2}
2021-01-29 16:44:37,514 - pyswarms.single.local_best - INFO - Optimization finished | best cost: 269.65744668046466, best pos: [1.08776899e+00 1.25685091e+00 1.39951917e+02 3.70040438e-01
 6.42505121e-07 1.01915574e-06 1.81374190e-06]
2021-01-29 16:44:37,550 - pyswarms.single.local_best - INFO - Optimize for 500 iters with {'c1': 0.1, 'c2': 0.3, 'w': 0.9, 'k': 5, 'p': 2}
2021-01-29 16:45:03,498 - pyswarms.single.local_best - INFO - Optimization finished | best cost: 262.0420456036543, best pos: [6.44223024e-01 8.32949962e-01 1.02862576e+02 6.22814018e-01
 1.13323466e-06 2.50647574e-06 2.39532772e-06]
2021-01-29 16:45:03,537 - pyswarms.single.local_best - INFO - Optimize for 500 iters with {'c1': 0.1, 'c2': 0.3, 'w': 0.9, 'k': 5, 'p': 2}
2021-01-29 16:45:29,978 - pyswarms.single.local_best - INFO - Optimization finished | best cost: 247.35015424114607, best pos: [1.36141501e+00 1.24069227e+00 1.13995234e+02 3.08987566e-01
 1.35087141e-06 1.15073966e-06 2.31705549e-07]
2021-01-29 16:45:30,015 - pyswarms.single.local_best - INFO - Optimize for 500 iters with {'c1': 0.1, 'c2': 0.3, 'w': 0.9, 'k': 5, 'p': 2}
2021-01-29 16:45:55,161 - pyswarms.single.local_best - INFO - Optimization finished | best cost: 238.6030694822969, best pos: [1.08437371e+00 1.02721621e+00 1.19841531e+02 4.20009726e-01
 1.84424569e-06 1.88377041e-06 1.75637921e-07]
2021-01-29 16:45:55,198 - pyswarms.single.local_best - INFO - Optimize for 500 iters with {'c1': 0.1, 'c2': 0.3, 'w': 0.9, 'k': 5, 'p': 2}
2021-01-29 16:46:22,038 - pyswarms.single.local_best - INFO - Optimization finished | best cost: 253.97075174764765, best pos: [1.18312769e+00 1.54584560e+00 1.39720649e+02 2.98990556e-01
 1.15752299e-06 1.24091632e-06 2.02578892e-06]
2021-01-29 16:46:22,075 - pyswarms.single.local_best - INFO - Optimize for 500 iters with {'c1': 0.1, 'c2': 0.3, 'w': 0.9, 'k': 5, 'p': 2}
2021-01-29 16:46:47,078 - pyswarms.single.local_best - INFO - Optimization finished | best cost: 243.8428905494451, best pos: [9.58414202e-01 1.31194695e+00 1.40219070e+02 4.80157951e-01
 2.77550021e-06 1.21132029e-06 4.42307259e-07]
2021-01-29 16:46:47,116 - pyswarms.single.local_best - INFO - Optimize for 500 iters with {'c1': 0.1, 'c2': 0.3, 'w': 0.9, 'k': 5, 'p': 2}
2021-01-29 16:47:12,752 - pyswarms.single.local_best - INFO - Optimization finished | best cost: 218.60631060749319, best pos: [8.99368278e-01 1.34249978e+00 1.40209522e+02 5.20132758e-01
 5.10287229e-07 2.22737402e-06 1.10839155e-06]
2021-01-29 16:47:12,791 - pyswarms.single.local_best - INFO - Optimize for 500 iters with {'c1': 0.1, 'c2': 0.3, 'w': 0.9, 'k': 5, 'p': 2}
2021-01-29 16:47:38,994 - pyswarms.single.local_best - INFO - Optimization finished | best cost: 236.85514351009374, best pos: [9.24483365e-01 1.45646021e+00 1.40798141e+02 4.96297524e-01
 2.17412379e-06 1.78945916e-06 7.57995203e-07]
2021-01-29 16:47:39,029 - pyswarms.single.local_best - INFO - Optimize for 500 iters with {'c1': 0.1, 'c2': 0.3, 'w': 0.9, 'k': 5, 'p': 2}
2021-01-29 16:48:06,098 - pyswarms.single.local_best - INFO - Optimization finished | best cost: 252.01917976743692, best pos: [1.20035565e+00 1.72474569e+00 1.41023678e+02 3.20890552e-01
 1.42681340e-06 1.48921397e-06 1.01173843e-06]
2021-01-29 16:48:06,133 - pyswarms.single.local_best - INFO - Optimize for 500 iters with {'c1': 0.1, 'c2': 0.3, 'w': 0.9, 'k': 5, 'p': 2}
2021-01-29 16:48:31,473 - pyswarms.single.local_best - INFO - Optimization finished | best cost: 260.14930699155343, best pos: [1.07379565e+00 1.35783126e+00 1.41298712e+02 3.83472531e-01
 2.37758732e-06 2.81741285e-06 5.12874780e-07]
2021-01-29 16:48:31,509 - pyswarms.single.local_best - INFO - Optimize for 500 iters with {'c1': 0.1, 'c2': 0.3, 'w': 0.9, 'k': 5, 'p': 2}
2021-01-29 16:48:57,908 - pyswarms.single.local_best - INFO - Optimization finished | best cost: 279.30129506033916, best pos: [1.05230797e+00 1.96544055e+00 1.41076877e+02 3.92164234e-01
 1.79396837e-06 1.35549255e-06 1.35032847e-06]
2021-01-29 16:48:57,945 - pyswarms.single.local_best - INFO - Optimize for 500 iters with {'c1': 0.1, 'c2': 0.3, 'w': 0.9, 'k': 5, 'p': 2}
2021-01-29 16:49:23,146 - pyswarms.single.local_best - INFO - Optimization finished | best cost: 245.32794901006582, best pos: [1.11964053e+00 1.52951166e+00 1.40119016e+02 3.60276435e-01
 2.44894803e-06 1.10010189e-06 8.83507772e-07]
2021-01-29 16:49:23,184 - pyswarms.single.local_best - INFO - Optimize for 500 iters with {'c1': 0.1, 'c2': 0.3, 'w': 0.9, 'k': 5, 'p': 2}
2021-01-29 16:49:47,272 - pyswarms.single.local_best - INFO - Optimization finished | best cost: 265.91867738636785, best pos: [1.02855625e+00 1.29870921e+00 1.40969814e+02 4.39025113e-01
 7.91953844e-07 2.41704229e-06 3.80843635e-07]
2021-01-29 16:49:47,309 - pyswarms.single.local_best - INFO - Optimize for 500 iters with {'c1': 0.1, 'c2': 0.3, 'w': 0.9, 'k': 5, 'p': 2}
2021-01-29 16:50:13,739 - pyswarms.single.local_best - INFO - Optimization finished | best cost: 224.80202303223388, best pos: [1.13308735e+00 1.80287429e+00 1.40267463e+02 3.54677697e-01
 5.15135263e-07 1.80970562e-06 1.16961141e-06]
2021-01-29 16:50:13,776 - pyswarms.single.local_best - INFO - Optimize for 500 iters with {'c1': 0.1, 'c2': 0.3, 'w': 0.9, 'k': 5, 'p': 2}
2021-01-29 16:50:39,739 - pyswarms.single.local_best - INFO - Optimization finished | best cost: 260.8105782585499, best pos: [1.08619860e+00 1.55292468e+00 1.39685938e+02 3.86946715e-01
 7.26907657e-07 1.43407087e-06 1.14573407e-06]
2021-01-29 16:50:39,776 - pyswarms.single.local_best - INFO - Optimize for 500 iters with {'c1': 0.1, 'c2': 0.3, 'w': 0.9, 'k': 5, 'p': 2}
2021-01-29 16:51:05,669 - pyswarms.single.local_best - INFO - Optimization finished | best cost: 238.4906839967039, best pos: [1.10878915e+00 1.56435664e+00 1.39847479e+02 3.66900880e-01
 2.06130906e-06 1.67160445e-06 6.86943135e-07]
2021-01-29 16:51:05,704 - pyswarms.single.local_best - INFO - Optimize for 500 iters with {'c1': 0.1, 'c2': 0.3, 'w': 0.9, 'k': 5, 'p': 2}
2021-01-29 16:51:32,075 - pyswarms.single.local_best - INFO - Optimization finished | best cost: 249.19614123076207, best pos: [8.61282832e-01 1.80047593e+00 1.40454999e+02 5.03771317e-01
 4.04612076e-07 3.10468342e-06 2.38590634e-06]
2021-01-29 16:51:32,112 - pyswarms.single.local_best - INFO - Optimize for 500 iters with {'c1': 0.1, 'c2': 0.3, 'w': 0.9, 'k': 5, 'p': 2}
2021-01-29 16:51:58,451 - pyswarms.single.local_best - INFO - Optimization finished | best cost: 247.2366287492609, best pos: [1.21774978e+00 1.75813349e+00 1.40374181e+02 3.10344538e-01
 1.74566913e-06 2.99839881e-06 4.23843379e-07]
2021-01-29 16:51:58,487 - pyswarms.single.local_best - INFO - Optimize for 500 iters with {'c1': 0.1, 'c2': 0.3, 'w': 0.9, 'k': 5, 'p': 2}
2021-01-29 16:52:23,921 - pyswarms.single.local_best - INFO - Optimization finished | best cost: 237.73887245169348, best pos: [1.14931138e+00 1.77623612e+00 1.40832932e+02 3.26320329e-01
 2.02892736e-06 2.71269593e-06 1.05917394e-06]
2021-01-29 16:52:23,957 - pyswarms.single.local_best - INFO - Optimize for 500 iters with {'c1': 0.1, 'c2': 0.3, 'w': 0.9, 'k': 5, 'p': 2}
2021-01-29 16:52:48,729 - pyswarms.single.local_best - INFO - Optimization finished | best cost: 252.67487282562163, best pos: [8.87211230e-01 9.90144979e-01 1.39980515e+02 5.17272302e-01
 2.06956018e-06 2.50749565e-06 9.05984299e-07]
2021-01-29 16:52:48,767 - pyswarms.single.local_best - INFO - Optimize for 500 iters with {'c1': 0.1, 'c2': 0.3, 'w': 0.9, 'k': 5, 'p': 2}
2021-01-29 16:53:13,850 - pyswarms.single.local_best - INFO - Optimization finished | best cost: 243.79145427019674, best pos: [1.12276430e+00 1.49782514e+00 1.39895418e+02 3.58080905e-01
 5.82490896e-07 1.71187673e-06 1.27369703e-06]
2021-01-29 16:53:13,887 - pyswarms.single.local_best - INFO - Optimize for 500 iters with {'c1': 0.1, 'c2': 0.3, 'w': 0.9, 'k': 5, 'p': 2}
2021-01-29 16:53:39,743 - pyswarms.single.local_best - INFO - Optimization finished | best cost: 240.49284590371244, best pos: [9.13511695e-01 1.43548481e+00 1.40559745e+02 4.89040165e-01
 2.67992077e-06 1.95935794e-06 9.47818016e-07]
2021-01-29 16:53:39,781 - pyswarms.single.local_best - INFO - Optimize for 500 iters with {'c1': 0.1, 'c2': 0.3, 'w': 0.9, 'k': 5, 'p': 2}
2021-01-29 16:54:05,090 - pyswarms.single.local_best - INFO - Optimization finished | best cost: 265.9786454009639, best pos: [9.28934937e-01 7.97104271e-01 1.18132099e+02 5.95135452e-01
 7.42236493e-07 2.37010321e-07 9.00842766e-07]
2021-01-29 16:54:05,125 - pyswarms.single.local_best - INFO - Optimize for 500 iters with {'c1': 0.1, 'c2': 0.3, 'w': 0.9, 'k': 5, 'p': 2}
2021-01-29 16:54:30,395 - pyswarms.single.local_best - INFO - Optimization finished | best cost: 245.25168943604166, best pos: [1.04627517e+00 1.82472837e+00 1.41101903e+02 3.98703838e-01
 1.06516362e-06 2.35255551e-06 1.05397604e-06]
2021-01-29 16:54:30,431 - pyswarms.single.local_best - INFO - Optimize for 500 iters with {'c1': 0.1, 'c2': 0.3, 'w': 0.9, 'k': 5, 'p': 2}
2021-01-29 16:54:56,233 - pyswarms.single.local_best - INFO - Optimization finished | best cost: 260.4948001833529, best pos: [1.38228492e+00 1.31361487e+00 1.36078427e+02 2.54077619e-01
 4.89543715e-07 2.87562305e-06 5.57627121e-07]
2021-01-29 16:54:56,269 - pyswarms.single.local_best - INFO - Optimize for 500 iters with {'c1': 0.1, 'c2': 0.3, 'w': 0.9, 'k': 5, 'p': 2}
2021-01-29 16:55:21,263 - pyswarms.single.local_best - INFO - Optimization finished | best cost: 279.6288750521715, best pos: [1.16042159e+00 1.09067750e+00 1.26227735e+02 3.57175621e-01
 1.64596080e-06 1.67166099e-06 6.05455476e-07]
2021-01-29 16:55:21,301 - pyswarms.single.local_best - INFO - Optimize for 500 iters with {'c1': 0.1, 'c2': 0.3, 'w': 0.9, 'k': 5, 'p': 2}
2021-01-29 16:55:46,095 - pyswarms.single.local_best - INFO - Optimization finished | best cost: 281.5914433715225, best pos: [9.96812324e-01 1.88149884e+00 1.41074779e+02 4.38697113e-01
 1.72706947e-06 1.28395668e-06 9.51244466e-07]
2021-01-29 16:55:46,132 - pyswarms.single.local_best - INFO - Optimize for 500 iters with {'c1': 0.1, 'c2': 0.3, 'w': 0.9, 'k': 5, 'p': 2}
2021-01-29 16:56:12,647 - pyswarms.single.local_best - INFO - Optimization finished | best cost: 261.9934599097702, best pos: [1.19067027e+00 1.64291891e+00 9.79460032e+01 1.70614733e-01
 2.10664396e-06 9.48202246e-07 1.77435091e-06]
2021-01-29 16:56:12,684 - pyswarms.single.local_best - INFO - Optimize for 500 iters with {'c1': 0.1, 'c2': 0.3, 'w': 0.9, 'k': 5, 'p': 2}
2021-01-29 16:56:37,069 - pyswarms.single.local_best - INFO - Optimization finished | best cost: 209.9349929219683, best pos: [7.45660865e-01 1.10997488e+00 9.80122427e+01 4.03760367e-01
 5.35055633e-07 2.16695053e-06 2.31326909e-06]
2021-01-29 16:56:37,107 - pyswarms.single.local_best - INFO - Optimize for 500 iters with {'c1': 0.1, 'c2': 0.3, 'w': 0.9, 'k': 5, 'p': 2}
2021-01-29 16:57:02,824 - pyswarms.single.local_best - INFO - Optimization finished | best cost: 234.4458603344666, best pos: [1.23699781e+00 1.18184312e+00 1.19221520e+02 3.31487782e-01
 5.43366770e-07 1.96091388e-06 5.43898861e-07]
2021-01-29 16:57:02,859 - pyswarms.single.local_best - INFO - Optimize for 500 iters with {'c1': 0.1, 'c2': 0.3, 'w': 0.9, 'k': 5, 'p': 2}
2021-01-29 16:57:28,703 - pyswarms.single.local_best - INFO - Optimization finished | best cost: 246.14739017561288, best pos: [6.04523652e-01 1.09489633e+00 9.41631247e+01 4.09186673e-01
 3.94184137e-10 2.58642737e-06 2.76926082e-06]
2021-01-29 16:57:28,736 - pyswarms.single.local_best - INFO - Optimize for 500 iters with {'c1': 0.1, 'c2': 0.3, 'w': 0.9, 'k': 5, 'p': 2}
2021-01-29 16:57:54,453 - pyswarms.single.local_best - INFO - Optimization finished | best cost: 243.52329213023677, best pos: [1.00402635e+00 1.40894407e+00 1.40660917e+02 4.35246378e-01
 2.42193736e-06 2.04719795e-06 4.93762877e-07]
2021-01-29 16:57:54,490 - pyswarms.single.local_best - INFO - Optimize for 500 iters with {'c1': 0.1, 'c2': 0.3, 'w': 0.9, 'k': 5, 'p': 2}
2021-01-29 16:58:20,920 - pyswarms.single.local_best - INFO - Optimization finished | best cost: 247.64076756457547, best pos: [9.79561511e-01 1.73447568e+00 1.40414957e+02 4.37524972e-01
 1.14696923e-07 1.71005813e-06 1.79165164e-06]
2021-01-29 16:58:20,955 - pyswarms.single.local_best - INFO - Optimize for 500 iters with {'c1': 0.1, 'c2': 0.3, 'w': 0.9, 'k': 5, 'p': 2}
2021-01-29 16:58:46,250 - pyswarms.single.local_best - INFO - Optimization finished | best cost: 240.57497788113164, best pos: [7.89600619e-01 1.83010901e+00 1.41137862e+02 5.99283464e-01
 3.62459093e-08 2.80771786e-06 2.11849585e-06]
2021-01-29 16:58:46,289 - pyswarms.single.local_best - INFO - Optimize for 500 iters with {'c1': 0.1, 'c2': 0.3, 'w': 0.9, 'k': 5, 'p': 2}
2021-01-29 16:59:12,313 - pyswarms.single.local_best - INFO - Optimization finished | best cost: 252.89189512026397, best pos: [8.81787698e-01 1.10352704e+00 1.39008238e+02 5.35946404e-01
 4.71784830e-07 2.23683443e-06 1.09363065e-06]
2021-01-29 16:59:12,350 - pyswarms.single.local_best - INFO - Optimize for 500 iters with {'c1': 0.1, 'c2': 0.3, 'w': 0.9, 'k': 5, 'p': 2}
2021-01-29 16:59:37,991 - pyswarms.single.local_best - INFO - Optimization finished | best cost: 281.86076784484925, best pos: [1.10727625e+00 1.76807182e+00 1.40538337e+02 3.37371298e-01
 3.08458167e-06 1.89825941e-06 1.36664478e-06]
2021-01-29 16:59:38,028 - pyswarms.single.local_best - INFO - Optimize for 500 iters with {'c1': 0.1, 'c2': 0.3, 'w': 0.9, 'k': 5, 'p': 2}
2021-01-29 17:00:03,612 - pyswarms.single.local_best - INFO - Optimization finished | best cost: 237.54142250851112, best pos: [1.32064439e+00 1.71428616e+00 1.39522967e+02 2.76116863e-01
 1.72590208e-06 2.35484330e-06 4.33932211e-07]
2021-01-29 17:00:03,650 - pyswarms.single.local_best - INFO - Optimize for 500 iters with {'c1': 0.1, 'c2': 0.3, 'w': 0.9, 'k': 5, 'p': 2}
2021-01-29 17:00:29,236 - pyswarms.single.local_best - INFO - Optimization finished | best cost: 243.9029326516175, best pos: [1.40859931e+00 1.72245025e+00 1.39010065e+02 2.36874572e-01
 2.50646937e-06 1.85942476e-06 3.73854228e-07]
2021-01-29 17:00:29,274 - pyswarms.single.local_best - INFO - Optimize for 500 iters with {'c1': 0.1, 'c2': 0.3, 'w': 0.9, 'k': 5, 'p': 2}
2021-01-29 17:00:54,701 - pyswarms.single.local_best - INFO - Optimization finished | best cost: 250.67498384284607, best pos: [1.47222912e+00 1.29104144e+00 1.22177715e+02 2.54906602e-01
 1.63439056e-08 1.20749613e-06 7.33986747e-07]
2021-01-29 17:00:54,735 - pyswarms.single.local_best - INFO - Optimize for 500 iters with {'c1': 0.1, 'c2': 0.3, 'w': 0.9, 'k': 5, 'p': 2}
2021-01-29 17:01:19,869 - pyswarms.single.local_best - INFO - Optimization finished | best cost: 263.1232774203745, best pos: [9.75644909e-01 1.37111691e+00 1.39067796e+02 4.36932991e-01
 3.29180103e-07 3.15841007e-06 1.40579665e-06]
2021-01-29 17:01:19,904 - pyswarms.single.local_best - INFO - Optimize for 500 iters with {'c1': 0.1, 'c2': 0.3, 'w': 0.9, 'k': 5, 'p': 2}
2021-01-29 17:01:45,269 - pyswarms.single.local_best - INFO - Optimization finished | best cost: 235.4412974259588, best pos: [7.33082786e-01 9.32117446e-01 1.40008579e+02 6.86724752e-01
 1.26475649e-06 2.33297530e-06 1.21870396e-06]
2021-01-29 17:01:45,302 - pyswarms.single.local_best - INFO - Optimize for 500 iters with {'c1': 0.1, 'c2': 0.3, 'w': 0.9, 'k': 5, 'p': 2}
2021-01-29 17:02:10,842 - pyswarms.single.local_best - INFO - Optimization finished | best cost: 259.6456866426746, best pos: [1.64552022e+00 1.50071132e+00 1.21923876e+02 2.02767056e-01
 2.51181999e-06 9.98656923e-08 1.72935887e-07]
2021-01-29 17:02:10,881 - pyswarms.single.local_best - INFO - Optimize for 500 iters with {'c1': 0.1, 'c2': 0.3, 'w': 0.9, 'k': 5, 'p': 2}
2021-01-29 17:02:36,065 - pyswarms.single.local_best - INFO - Optimization finished | best cost: 236.8712663306964, best pos: [7.86790235e-01 1.13453612e+00 1.00643939e+02 3.80340151e-01
 1.25589645e-06 5.58845992e-07 3.35977125e-06]
2021-01-29 17:02:36,108 - pyswarms.single.local_best - INFO - Optimize for 500 iters with {'c1': 0.1, 'c2': 0.3, 'w': 0.9, 'k': 5, 'p': 2}
2021-01-29 17:03:02,963 - pyswarms.single.local_best - INFO - Optimization finished | best cost: 227.06140340970933, best pos: [9.09961051e-01 1.63416287e+00 1.40685829e+02 5.07987580e-01
 2.39243130e-06 1.28090263e-06 8.88123361e-07]
2021-01-29 17:03:02,999 - pyswarms.single.local_best - INFO - Optimize for 500 iters with {'c1': 0.1, 'c2': 0.3, 'w': 0.9, 'k': 5, 'p': 2}
2021-01-29 17:03:28,867 - pyswarms.single.local_best - INFO - Optimization finished | best cost: 245.80944105227718, best pos: [1.13410391e+00 1.87035575e+00 1.00578846e+02 1.14945189e-01
 1.93336018e-06 2.44710233e-06 3.27860395e-06]
2021-01-29 17:03:28,903 - pyswarms.single.local_best - INFO - Optimize for 500 iters with {'c1': 0.1, 'c2': 0.3, 'w': 0.9, 'k': 5, 'p': 2}
2021-01-29 17:03:54,329 - pyswarms.single.local_best - INFO - Optimization finished | best cost: 221.70579496659798, best pos: [4.57295277e-01 1.09675116e+00 9.31813173e+01 4.03021782e-01
 1.58369511e-06 3.86916397e-06 3.07808971e-06]
2021-01-29 17:03:54,366 - pyswarms.single.local_best - INFO - Optimize for 500 iters with {'c1': 0.1, 'c2': 0.3, 'w': 0.9, 'k': 5, 'p': 2}
2021-01-29 17:04:19,441 - pyswarms.single.local_best - INFO - Optimization finished | best cost: 250.1776352013305, best pos: [7.22960669e-01 8.95886110e-01 1.39208964e+02 6.93135095e-01
 1.10381539e-06 1.29833644e-06 2.14770741e-06]
2021-01-29 17:04:19,477 - pyswarms.single.local_best - INFO - Optimize for 500 iters with {'c1': 0.1, 'c2': 0.3, 'w': 0.9, 'k': 5, 'p': 2}
2021-01-29 17:04:45,721 - pyswarms.single.local_best - INFO - Optimization finished | best cost: 223.7978898552832, best pos: [7.93852038e-01 1.32668364e+00 1.41084038e+02 6.72343947e-01
 1.99104947e-06 1.11785055e-06 1.21081145e-07]
2021-01-29 17:04:45,757 - pyswarms.single.local_best - INFO - Optimize for 500 iters with {'c1': 0.1, 'c2': 0.3, 'w': 0.9, 'k': 5, 'p': 2}
2021-01-29 17:05:10,883 - pyswarms.single.local_best - INFO - Optimization finished | best cost: 239.90389109328095, best pos: [1.31533351e+00 1.19140975e+00 1.15877855e+02 3.20714726e-01
 1.67604998e-06 9.40023912e-07 3.15952029e-07]
2021-01-29 17:05:10,919 - pyswarms.single.local_best - INFO - Optimize for 500 iters with {'c1': 0.1, 'c2': 0.3, 'w': 0.9, 'k': 5, 'p': 2}
2021-01-29 17:05:37,309 - pyswarms.single.local_best - INFO - Optimization finished | best cost: 267.04632268487313, best pos: [1.07222703e+00 1.52392599e+00 9.84168577e+01 2.10621978e-01
 1.26538236e-06 4.22492705e-06 1.54928033e-06]
2021-01-29 17:05:37,343 - pyswarms.single.local_best - INFO - Optimize for 500 iters with {'c1': 0.1, 'c2': 0.3, 'w': 0.9, 'k': 5, 'p': 2}
2021-01-29 17:06:03,290 - pyswarms.single.local_best - INFO - Optimization finished | best cost: 261.83413518382883, best pos: [1.27356952e+00 1.90579651e+00 1.40444409e+02 2.87813554e-01
 1.15390953e-06 2.12861286e-06 7.44819120e-07]
2021-01-29 17:06:03,322 - pyswarms.single.local_best - INFO - Optimize for 500 iters with {'c1': 0.1, 'c2': 0.3, 'w': 0.9, 'k': 5, 'p': 2}
2021-01-29 17:06:28,134 - pyswarms.single.local_best - INFO - Optimization finished | best cost: 213.45028829334137, best pos: [3.86088695e-01 1.68800439e+00 9.03506905e+01 1.66979411e-01
 4.76238838e-07 3.48146166e-06 2.55836609e-06]
2021-01-29 17:06:28,167 - pyswarms.single.local_best - INFO - Optimize for 500 iters with {'c1': 0.1, 'c2': 0.3, 'w': 0.9, 'k': 5, 'p': 2}
2021-01-29 17:06:53,044 - pyswarms.single.local_best - INFO - Optimization finished | best cost: 242.30666181778085, best pos: [1.32925244e+00 1.58652908e+00 1.39112642e+02 2.80113081e-01
 2.65738547e-06 1.52640181e-06 7.95308387e-08]
2021-01-29 17:06:53,082 - pyswarms.single.local_best - INFO - Optimize for 500 iters with {'c1': 0.1, 'c2': 0.3, 'w': 0.9, 'k': 5, 'p': 2}
2021-01-29 17:07:19,425 - pyswarms.single.local_best - INFO - Optimization finished | best cost: 241.57778284371665, best pos: [1.36312254e+00 1.95104451e+00 1.40275112e+02 2.45649305e-01
 1.13914909e-06 9.76978183e-07 1.03780494e-06]
2021-01-29 17:07:19,461 - pyswarms.single.local_best - INFO - Optimize for 500 iters with {'c1': 0.1, 'c2': 0.3, 'w': 0.9, 'k': 5, 'p': 2}
2021-01-29 17:07:45,460 - pyswarms.single.local_best - INFO - Optimization finished | best cost: 247.90361722782814, best pos: [8.71869030e-01 8.37738730e-01 1.19027564e+02 5.72933836e-01
 2.76262079e-06 4.94848231e-07 7.56072051e-07]
2021-01-29 17:07:45,497 - pyswarms.single.local_best - INFO - Optimize for 500 iters with {'c1': 0.1, 'c2': 0.3, 'w': 0.9, 'k': 5, 'p': 2}
2021-01-29 17:08:11,392 - pyswarms.single.local_best - INFO - Optimization finished | best cost: 249.2912222534859, best pos: [8.73218783e-01 1.34720914e+00 1.40128430e+02 5.40410542e-01
 4.31606260e-07 1.66333763e-06 1.49093576e-06]
2021-01-29 17:08:11,429 - pyswarms.single.local_best - INFO - Optimize for 500 iters with {'c1': 0.1, 'c2': 0.3, 'w': 0.9, 'k': 5, 'p': 2}
2021-01-29 17:08:37,799 - pyswarms.single.local_best - INFO - Optimization finished | best cost: 236.79074023891758, best pos: [1.14989177e+00 1.95353932e+00 1.41074160e+02 3.27840531e-01
 1.94989314e-06 3.88204979e-06 5.90234888e-07]
2021-01-29 17:08:37,836 - pyswarms.single.local_best - INFO - Optimize for 500 iters with {'c1': 0.1, 'c2': 0.3, 'w': 0.9, 'k': 5, 'p': 2}
2021-01-29 17:09:03,636 - pyswarms.single.local_best - INFO - Optimization finished | best cost: 252.35860750213817, best pos: [1.14293413e+00 1.86830018e+00 1.40668580e+02 3.37268795e-01
 1.66861027e-06 4.50741868e-07 1.71603100e-06]
2021-01-29 17:09:03,675 - pyswarms.single.local_best - INFO - Optimize for 500 iters with {'c1': 0.1, 'c2': 0.3, 'w': 0.9, 'k': 5, 'p': 2}
2021-01-29 17:09:29,279 - pyswarms.single.local_best - INFO - Optimization finished | best cost: 291.4855500804151, best pos: [1.50524536e+00 1.31352762e+00 1.18580241e+02 2.44211086e-01
 2.40954226e-06 1.89921509e-06 6.68656371e-08]
2021-01-29 17:09:29,318 - pyswarms.single.local_best - INFO - Optimize for 500 iters with {'c1': 0.1, 'c2': 0.3, 'w': 0.9, 'k': 5, 'p': 2}
2021-01-29 17:09:55,032 - pyswarms.single.local_best - INFO - Optimization finished | best cost: 252.32989326355704, best pos: [9.69255798e-01 1.44932733e+00 1.40424188e+02 4.61988733e-01
 3.20447508e-06 2.01830208e-06 3.15494842e-07]
2021-01-29 17:09:55,070 - pyswarms.single.local_best - INFO - Optimize for 500 iters with {'c1': 0.1, 'c2': 0.3, 'w': 0.9, 'k': 5, 'p': 2}
2021-01-29 17:10:19,736 - pyswarms.single.local_best - INFO - Optimization finished | best cost: 265.9299614610603, best pos: [1.68476099e+00 1.98846919e+00 1.41461694e+02 1.62586113e-01
 1.77145206e-06 2.06621657e-06 3.50513791e-07]
2021-01-29 17:10:19,772 - pyswarms.single.local_best - INFO - Optimize for 500 iters with {'c1': 0.1, 'c2': 0.3, 'w': 0.9, 'k': 5, 'p': 2}
2021-01-29 17:10:45,234 - pyswarms.single.local_best - INFO - Optimization finished | best cost: 225.53485960218, best pos: [1.17335531e+00 1.12909968e+00 1.25997316e+02 3.47822256e-01
 4.09765414e-07 1.24699848e-06 1.22398065e-06]
2021-01-29 17:10:45,270 - pyswarms.single.local_best - INFO - Optimize for 500 iters with {'c1': 0.1, 'c2': 0.3, 'w': 0.9, 'k': 5, 'p': 2}
2021-01-29 17:11:10,629 - pyswarms.single.local_best - INFO - Optimization finished | best cost: 251.18920049508947, best pos: [9.69822009e-01 1.96686228e+00 1.40706363e+02 4.38729722e-01
 1.24173101e-06 3.27611506e-06 1.11648098e-06]
2021-01-29 17:11:10,665 - pyswarms.single.local_best - INFO - Optimize for 500 iters with {'c1': 0.1, 'c2': 0.3, 'w': 0.9, 'k': 5, 'p': 2}
2021-01-29 17:11:36,141 - pyswarms.single.local_best - INFO - Optimization finished | best cost: 253.28618818128788, best pos: [1.12250611e+00 1.52290781e+00 1.39744545e+02 3.50914715e-01
 1.71247009e-06 1.04921934e-06 1.34615207e-06]
2021-01-29 17:11:36,179 - pyswarms.single.local_best - INFO - Optimize for 500 iters with {'c1': 0.1, 'c2': 0.3, 'w': 0.9, 'k': 5, 'p': 2}
2021-01-29 17:12:01,369 - pyswarms.single.local_best - INFO - Optimization finished | best cost: 262.8293270624907, best pos: [1.20169924e+00 1.40799835e+00 1.38518908e+02 3.12826890e-01
 1.03322227e-06 3.66160197e-06 6.67625937e-07]
2021-01-29 17:12:01,407 - pyswarms.single.local_best - INFO - Optimize for 500 iters with {'c1': 0.1, 'c2': 0.3, 'w': 0.9, 'k': 5, 'p': 2}
2021-01-29 17:12:26,932 - pyswarms.single.local_best - INFO - Optimization finished | best cost: 248.56341787372367, best pos: [1.05748809e+00 1.25083674e+00 1.40841767e+02 3.95612655e-01
 1.75627880e-06 3.74696043e-06 2.25448970e-07]
2021-01-29 17:12:26,969 - pyswarms.single.local_best - INFO - Optimize for 500 iters with {'c1': 0.1, 'c2': 0.3, 'w': 0.9, 'k': 5, 'p': 2}
2021-01-29 17:12:52,510 - pyswarms.single.local_best - INFO - Optimization finished | best cost: 240.88531894382933, best pos: [1.12900944e+00 1.00610293e+00 1.15360135e+02 4.25015232e-01
 1.99395676e-06 1.15146268e-06 8.98033190e-08]
2021-01-29 17:12:52,543 - pyswarms.single.local_best - INFO - Optimize for 500 iters with {'c1': 0.1, 'c2': 0.3, 'w': 0.9, 'k': 5, 'p': 2}
2021-01-29 17:13:18,496 - pyswarms.single.local_best - INFO - Optimization finished | best cost: 291.0002779975755, best pos: [1.61106885e+00 1.54738758e+00 1.17217710e+02 1.85164749e-01
 2.34599941e-06 2.35575741e-07 6.12942830e-07]
2021-01-29 17:13:18,533 - pyswarms.single.local_best - INFO - Optimize for 500 iters with {'c1': 0.1, 'c2': 0.3, 'w': 0.9, 'k': 5, 'p': 2}
2021-01-29 17:13:43,898 - pyswarms.single.local_best - INFO - Optimization finished | best cost: 240.0117375310797, best pos: [1.28476352e+00 1.65036399e+00 1.39876529e+02 2.94000056e-01
 2.30246623e-06 3.14110841e-07 6.30250182e-07]
2021-01-29 17:13:43,934 - pyswarms.single.local_best - INFO - Optimize for 500 iters with {'c1': 0.1, 'c2': 0.3, 'w': 0.9, 'k': 5, 'p': 2}
2021-01-29 17:14:08,883 - pyswarms.single.local_best - INFO - Optimization finished | best cost: 235.8619926105204, best pos: [9.95744931e-01 1.37433700e+00 1.39576675e+02 4.42617867e-01
 2.12867703e-06 1.31198317e-06 7.90455262e-07]
2021-01-29 17:14:08,916 - pyswarms.single.local_best - INFO - Optimize for 500 iters with {'c1': 0.1, 'c2': 0.3, 'w': 0.9, 'k': 5, 'p': 2}
2021-01-29 17:14:34,574 - pyswarms.single.local_best - INFO - Optimization finished | best cost: 210.11444797427336, best pos: [1.07408676e+00 1.34293541e+00 1.39363312e+02 4.07492981e-01
 2.11620095e-06 1.83775778e-06 1.96093754e-07]
2021-01-29 17:14:34,612 - pyswarms.single.local_best - INFO - Optimize for 500 iters with {'c1': 0.1, 'c2': 0.3, 'w': 0.9, 'k': 5, 'p': 2}
2021-01-29 17:14:59,372 - pyswarms.single.local_best - INFO - Optimization finished | best cost: 276.6244193674312, best pos: [9.03445693e-01 1.01842528e+00 1.39769532e+02 5.10180552e-01
 2.78573749e-06 6.71055363e-07 1.10026739e-06]
2021-01-29 17:14:59,409 - pyswarms.single.local_best - INFO - Optimize for 500 iters with {'c1': 0.1, 'c2': 0.3, 'w': 0.9, 'k': 5, 'p': 2}
2021-01-29 17:15:25,822 - pyswarms.single.local_best - INFO - Optimization finished | best cost: 252.50698500789778, best pos: [1.44147145e+00 1.66695405e+00 1.38971103e+02 2.25352079e-01
 2.63848754e-06 2.72298361e-06 9.84952888e-08]
2021-01-29 17:15:25,857 - pyswarms.single.local_best - INFO - Optimize for 500 iters with {'c1': 0.1, 'c2': 0.3, 'w': 0.9, 'k': 5, 'p': 2}
2021-01-29 17:15:51,779 - pyswarms.single.local_best - INFO - Optimization finished | best cost: 264.86265222485036, best pos: [1.09989785e+00 1.80810845e+00 1.40743359e+02 3.59068215e-01
 4.24173860e-06 1.48701058e-06 5.36625943e-07]
2021-01-29 17:15:51,815 - pyswarms.single.local_best - INFO - Optimize for 500 iters with {'c1': 0.1, 'c2': 0.3, 'w': 0.9, 'k': 5, 'p': 2}
2021-01-29 17:16:17,332 - pyswarms.single.local_best - INFO - Optimization finished | best cost: 265.27141558809325, best pos: [1.01948081e+00 1.39281796e+00 1.40352910e+02 4.14929465e-01
 2.74773442e-06 1.05809968e-06 1.10909110e-06]
2021-01-29 17:16:17,369 - pyswarms.single.local_best - INFO - Optimize for 500 iters with {'c1': 0.1, 'c2': 0.3, 'w': 0.9, 'k': 5, 'p': 2}
2021-01-29 17:16:42,995 - pyswarms.single.local_best - INFO - Optimization finished | best cost: 243.0061052723624, best pos: [9.38159964e-01 1.69823270e+00 1.40720348e+02 4.77645976e-01
 1.80132896e-07 7.29012972e-07 2.21732129e-06]
2021-01-29 17:16:43,032 - pyswarms.single.local_best - INFO - Optimize for 500 iters with {'c1': 0.1, 'c2': 0.3, 'w': 0.9, 'k': 5, 'p': 2}
2021-01-29 17:17:09,262 - pyswarms.single.local_best - INFO - Optimization finished | best cost: 247.50252952063113, best pos: [7.67149444e-01 1.91207423e+00 1.41145207e+02 6.33342730e-01
 7.73988634e-07 2.72774406e-06 1.22731643e-06]
2021-01-29 17:17:09,299 - pyswarms.single.local_best - INFO - Optimize for 500 iters with {'c1': 0.1, 'c2': 0.3, 'w': 0.9, 'k': 5, 'p': 2}
2021-01-29 17:17:35,152 - pyswarms.single.local_best - INFO - Optimization finished | best cost: 249.86737215619613, best pos: [1.21617234e+00 1.76775851e+00 1.40549637e+02 2.94512913e-01
 1.10536436e-06 2.27731005e-06 1.28082043e-06]
2021-01-29 17:17:35,192 - pyswarms.single.local_best - INFO - Optimize for 500 iters with {'c1': 0.1, 'c2': 0.3, 'w': 0.9, 'k': 5, 'p': 2}
2021-01-29 17:18:01,543 - pyswarms.single.local_best - INFO - Optimization finished | best cost: 241.67829835497383, best pos: [9.29769485e-01 1.22661828e+00 9.94362320e+01 3.21330733e-01
 2.10626022e-07 3.21769750e-06 2.04498834e-06]
2021-01-29 17:18:01,579 - pyswarms.single.local_best - INFO - Optimize for 500 iters with {'c1': 0.1, 'c2': 0.3, 'w': 0.9, 'k': 5, 'p': 2}
2021-01-29 17:18:27,996 - pyswarms.single.local_best - INFO - Optimization finished | best cost: 245.74148475648445, best pos: [1.14922642e+00 1.98012898e+00 1.40860362e+02 3.44069438e-01
 1.55886117e-06 2.93790249e-06 5.23189963e-07]
2021-01-29 17:18:28,032 - pyswarms.single.local_best - INFO - Optimize for 500 iters with {'c1': 0.1, 'c2': 0.3, 'w': 0.9, 'k': 5, 'p': 2}
2021-01-29 17:18:52,806 - pyswarms.single.local_best - INFO - Optimization finished | best cost: 236.60265656398167, best pos: [9.89250481e-01 1.42497949e+00 1.39931632e+02 4.43454935e-01
 1.39068061e-07 1.09366765e-06 1.78037148e-06]
2021-01-29 17:18:52,843 - pyswarms.single.local_best - INFO - Optimize for 500 iters with {'c1': 0.1, 'c2': 0.3, 'w': 0.9, 'k': 5, 'p': 2}
2021-01-29 17:19:18,247 - pyswarms.single.local_best - INFO - Optimization finished | best cost: 262.9095246910321, best pos: [7.86397713e-01 1.40791825e+00 1.40330646e+02 6.17327824e-01
 1.79052325e-06 6.66242403e-07 1.88717041e-06]
2021-01-29 17:19:18,286 - pyswarms.single.local_best - INFO - Optimize for 500 iters with {'c1': 0.1, 'c2': 0.3, 'w': 0.9, 'k': 5, 'p': 2}
2021-01-29 17:19:44,410 - pyswarms.single.local_best - INFO - Optimization finished | best cost: 216.9924191620837, best pos: [9.15377185e-01 1.38375092e+00 1.39371338e+02 4.93669804e-01
 1.69267193e-07 3.03331085e-06 1.10493454e-06]
2021-01-29 17:19:44,445 - pyswarms.single.local_best - INFO - Optimize for 500 iters with {'c1': 0.1, 'c2': 0.3, 'w': 0.9, 'k': 5, 'p': 2}
2021-01-29 17:20:10,361 - pyswarms.single.local_best - INFO - Optimization finished | best cost: 243.95310038871546, best pos: [9.78065514e-01 1.82819340e+00 1.40796880e+02 4.40418147e-01
 1.84217540e-06 1.62853025e-06 1.21260396e-06]
2021-01-29 17:20:10,401 - pyswarms.single.local_best - INFO - Optimize for 500 iters with {'c1': 0.1, 'c2': 0.3, 'w': 0.9, 'k': 5, 'p': 2}
2021-01-29 17:20:36,633 - pyswarms.single.local_best - INFO - Optimization finished | best cost: 218.34242716696917, best pos: [1.36886802e+00 1.55983079e+00 1.33123111e+02 2.41771979e-01
 2.14233489e-06 2.38956708e-06 5.88427345e-07]
2021-01-29 17:20:36,669 - pyswarms.single.local_best - INFO - Optimize for 500 iters with {'c1': 0.1, 'c2': 0.3, 'w': 0.9, 'k': 5, 'p': 2}
2021-01-29 17:21:01,959 - pyswarms.single.local_best - INFO - Optimization finished | best cost: 293.6032227554504, best pos: [8.47543831e-01 9.34706869e-01 1.31720458e+02 5.43551016e-01
 1.67301274e-06 7.46739361e-07 2.07585592e-06]
2021-01-29 17:21:01,995 - pyswarms.single.local_best - INFO - Optimize for 500 iters with {'c1': 0.1, 'c2': 0.3, 'w': 0.9, 'k': 5, 'p': 2}
2021-01-29 17:21:28,479 - pyswarms.single.local_best - INFO - Optimization finished | best cost: 248.884491978489, best pos: [1.26101722e+00 1.78653361e+00 1.39667559e+02 2.88271589e-01
 8.45200037e-07 8.17950603e-07 1.38058065e-06]
2021-01-29 17:21:28,521 - pyswarms.single.local_best - INFO - Optimize for 500 iters with {'c1': 0.1, 'c2': 0.3, 'w': 0.9, 'k': 5, 'p': 2}
2021-01-29 17:21:54,322 - pyswarms.single.local_best - INFO - Optimization finished | best cost: 259.7972514164774, best pos: [1.04866475e+00 1.54674144e+00 1.40691310e+02 3.99744755e-01
 1.52635521e-06 1.84149125e-06 1.12838713e-06]
2021-01-29 17:21:54,355 - pyswarms.single.local_best - INFO - Optimize for 500 iters with {'c1': 0.1, 'c2': 0.3, 'w': 0.9, 'k': 5, 'p': 2}
2021-01-29 17:22:20,160 - pyswarms.single.local_best - INFO - Optimization finished | best cost: 243.17515728312486, best pos: [1.13914566e+00 1.23956835e+00 1.32118998e+02 3.50310964e-01
 1.46498623e-08 2.02350718e-06 1.23848968e-06]
2021-01-29 17:22:20,196 - pyswarms.single.local_best - INFO - Optimize for 500 iters with {'c1': 0.1, 'c2': 0.3, 'w': 0.9, 'k': 5, 'p': 2}
2021-01-29 17:22:44,650 - pyswarms.single.local_best - INFO - Optimization finished | best cost: 262.3788127986311, best pos: [8.36885073e-01 1.19562033e+00 1.01392549e+02 3.34957741e-01
 9.08028746e-07 3.04158207e-06 3.59608250e-06]
2021-01-29 17:22:44,687 - pyswarms.single.local_best - INFO - Optimize for 500 iters with {'c1': 0.1, 'c2': 0.3, 'w': 0.9, 'k': 5, 'p': 2}
2021-01-29 17:23:11,197 - pyswarms.single.local_best - INFO - Optimization finished | best cost: 223.31988184516, best pos: [1.32396205e+00 1.91998523e+00 1.40644131e+02 2.70159274e-01
 1.22788044e-06 2.21509801e-06 5.88948263e-07]
2021-01-29 17:23:11,233 - pyswarms.single.local_best - INFO - Optimize for 500 iters with {'c1': 0.1, 'c2': 0.3, 'w': 0.9, 'k': 5, 'p': 2}
2021-01-29 17:23:36,535 - pyswarms.single.local_best - INFO - Optimization finished | best cost: 224.6258664218607, best pos: [1.42039574e+00 1.29663642e+00 1.19272358e+02 2.76191557e-01
 1.29668397e-06 1.38831305e-06 2.71653653e-07]
2021-01-29 17:23:36,572 - pyswarms.single.local_best - INFO - Optimize for 500 iters with {'c1': 0.1, 'c2': 0.3, 'w': 0.9, 'k': 5, 'p': 2}
2021-01-29 17:24:02,245 - pyswarms.single.local_best - INFO - Optimization finished | best cost: 249.45272030031828, best pos: [9.04885992e-01 1.11938279e+00 1.39938944e+02 5.15878759e-01
 7.79653798e-07 2.85441331e-06 7.60245502e-07]
2021-01-29 17:24:02,285 - pyswarms.single.local_best - INFO - Optimize for 500 iters with {'c1': 0.1, 'c2': 0.3, 'w': 0.9, 'k': 5, 'p': 2}
2021-01-29 17:24:28,647 - pyswarms.single.local_best - INFO - Optimization finished | best cost: 228.21080229745598, best pos: [1.18135770e+00 1.70622872e+00 1.40027435e+02 3.18250353e-01
 8.35808709e-07 8.33732814e-07 1.60301486e-06]
2021-01-29 17:24:28,678 - pyswarms.single.local_best - INFO - Optimize for 500 iters with {'c1': 0.1, 'c2': 0.3, 'w': 0.9, 'k': 5, 'p': 2}
2021-01-29 17:24:53,685 - pyswarms.single.local_best - INFO - Optimization finished | best cost: 271.1878685771152, best pos: [1.27407607e+00 1.63785882e+00 1.38954551e+02 2.72753137e-01
 1.29663725e-06 4.79115305e-07 1.54248311e-06]
2021-01-29 17:24:53,717 - pyswarms.single.local_best - INFO - Optimize for 500 iters with {'c1': 0.1, 'c2': 0.3, 'w': 0.9, 'k': 5, 'p': 2}
2021-01-29 17:25:20,065 - pyswarms.single.local_best - INFO - Optimization finished | best cost: 226.07644844324605, best pos: [1.14791209e+00 1.81368216e+00 1.40112745e+02 3.61106036e-01
 2.28120630e-06 4.66323173e-07 5.82413674e-07]
2021-01-29 17:25:20,102 - pyswarms.single.local_best - INFO - Optimize for 500 iters with {'c1': 0.1, 'c2': 0.3, 'w': 0.9, 'k': 5, 'p': 2}
2021-01-29 17:25:46,038 - pyswarms.single.local_best - INFO - Optimization finished | best cost: 250.39331115528194, best pos: [1.23774729e+00 1.60610221e+00 1.39045468e+02 2.86950693e-01
 1.31537019e-06 1.48780728e-06 1.42270625e-06]
2021-01-29 17:25:46,077 - pyswarms.single.local_best - INFO - Optimize for 500 iters with {'c1': 0.1, 'c2': 0.3, 'w': 0.9, 'k': 5, 'p': 2}
2021-01-29 17:26:12,204 - pyswarms.single.local_best - INFO - Optimization finished | best cost: 249.92721279287477, best pos: [1.42108927e+00 1.95305185e+00 1.40600237e+02 2.22801674e-01
 2.97281604e-06 2.27132701e-06 4.55870690e-07]
2021-01-29 17:26:12,239 - pyswarms.single.local_best - INFO - Optimize for 500 iters with {'c1': 0.1, 'c2': 0.3, 'w': 0.9, 'k': 5, 'p': 2}
2021-01-29 17:26:37,848 - pyswarms.single.local_best - INFO - Optimization finished | best cost: 253.87937233215888, best pos: [7.16351541e-01 9.44411606e-01 1.02226212e+02 5.19066912e-01
 2.47616246e-06 3.95519282e-06 8.85997399e-07]
2021-01-29 17:26:37,884 - pyswarms.single.local_best - INFO - Optimize for 500 iters with {'c1': 0.1, 'c2': 0.3, 'w': 0.9, 'k': 5, 'p': 2}
2021-01-29 17:27:02,972 - pyswarms.single.local_best - INFO - Optimization finished | best cost: 230.42322345770722, best pos: [9.64026908e-01 1.20654977e+00 1.40691081e+02 4.57202280e-01
 4.53187999e-07 2.25045621e-07 2.30161789e-06]
2021-01-29 17:27:03,022 - pyswarms.single.local_best - INFO - Optimize for 500 iters with {'c1': 0.1, 'c2': 0.3, 'w': 0.9, 'k': 5, 'p': 2}
2021-01-29 17:27:29,980 - pyswarms.single.local_best - INFO - Optimization finished | best cost: 1119.0583732160148, best pos: [1.98145173e+00 7.81735741e-01 9.94902208e+01 4.38890437e-01
 2.79641507e-07 4.18995026e-06 1.36138203e-07]
2021-01-29 17:27:30,020 - pyswarms.single.local_best - INFO - Optimize for 500 iters with {'c1': 0.1, 'c2': 0.3, 'w': 0.9, 'k': 5, 'p': 2}
2021-01-29 17:27:57,313 - pyswarms.single.local_best - INFO - Optimization finished | best cost: 1050.545786453964, best pos: [1.89359322e+00 9.33010556e-01 1.01021853e+02 3.28827424e-01
 5.22523488e-06 6.73328857e-06 4.39063650e-07]
2021-01-29 17:27:57,349 - pyswarms.single.local_best - INFO - Optimize for 500 iters with {'c1': 0.1, 'c2': 0.3, 'w': 0.9, 'k': 5, 'p': 2}
2021-01-29 17:28:24,247 - pyswarms.single.local_best - INFO - Optimization finished | best cost: 1099.3166194916807, best pos: [1.99096985e+00 9.04144924e-01 9.81371884e+01 3.45861892e-01
 1.78035113e-06 5.19321967e-06 1.92627309e-06]
2021-01-29 17:28:24,284 - pyswarms.single.local_best - INFO - Optimize for 500 iters with {'c1': 0.1, 'c2': 0.3, 'w': 0.9, 'k': 5, 'p': 2}
2021-01-29 17:28:52,062 - pyswarms.single.local_best - INFO - Optimization finished | best cost: 1000.3086506475107, best pos: [1.91590659e+00 9.70070239e-01 9.83839096e+01 3.11748828e-01
 3.20413695e-06 3.60890743e-07 4.50362134e-06]
2021-01-29 17:28:52,106 - pyswarms.single.local_best - INFO - Optimize for 500 iters with {'c1': 0.1, 'c2': 0.3, 'w': 0.9, 'k': 5, 'p': 2}
2021-01-29 17:29:18,756 - pyswarms.single.local_best - INFO - Optimization finished | best cost: 1044.5229928751148, best pos: [1.70075914e+00 8.25373110e-01 1.01005495e+02 4.02337739e-01
 6.81123076e-06 3.42618852e-06 9.71475025e-07]
2021-01-29 17:29:18,792 - pyswarms.single.local_best - INFO - Optimize for 500 iters with {'c1': 0.1, 'c2': 0.3, 'w': 0.9, 'k': 5, 'p': 2}
2021-01-29 17:29:46,748 - pyswarms.single.local_best - INFO - Optimization finished | best cost: 1055.1592249714963, best pos: [1.49413802e+00 6.47452870e-01 9.95840981e+01 5.72780019e-01
 4.09275330e-06 1.13262606e-06 2.48346461e-06]
2021-01-29 17:29:46,786 - pyswarms.single.local_best - INFO - Optimize for 500 iters with {'c1': 0.1, 'c2': 0.3, 'w': 0.9, 'k': 5, 'p': 2}
2021-01-29 17:30:14,831 - pyswarms.single.local_best - INFO - Optimization finished | best cost: 1186.6321961841402, best pos: [1.93445134e+00 8.84411192e-01 1.00494248e+02 3.60767166e-01
 5.56230335e-06 3.10161998e-06 4.92162198e-07]
2021-01-29 17:30:14,872 - pyswarms.single.local_best - INFO - Optimize for 500 iters with {'c1': 0.1, 'c2': 0.3, 'w': 0.9, 'k': 5, 'p': 2}
2021-01-29 17:30:41,853 - pyswarms.single.local_best - INFO - Optimization finished | best cost: 1081.4849637671336, best pos: [1.97906578e+00 1.16632702e+00 1.02129190e+02 2.09873840e-01
 1.04726234e-05 1.04304336e-05 1.76359545e-06]
2021-01-29 17:30:41,888 - pyswarms.single.local_best - INFO - Optimize for 500 iters with {'c1': 0.1, 'c2': 0.3, 'w': 0.9, 'k': 5, 'p': 2}
2021-01-29 17:31:09,149 - pyswarms.single.local_best - INFO - Optimization finished | best cost: 1160.8580000013499, best pos: [1.94852467e+00 7.82687904e-01 1.00150160e+02 4.30843987e-01
 9.53481171e-07 7.28377796e-07 1.50303961e-06]
2021-01-29 17:31:09,186 - pyswarms.single.local_best - INFO - Optimize for 500 iters with {'c1': 0.1, 'c2': 0.3, 'w': 0.9, 'k': 5, 'p': 2}
2021-01-29 17:31:35,850 - pyswarms.single.local_best - INFO - Optimization finished | best cost: 1140.3858348024182, best pos: [1.60763249e+00 8.16574137e-01 9.84412031e+01 4.13832291e-01
 2.34681852e-06 6.39856764e-06 4.07097859e-06]
2021-01-29 17:31:35,887 - pyswarms.single.local_best - INFO - Optimize for 500 iters with {'c1': 0.1, 'c2': 0.3, 'w': 0.9, 'k': 5, 'p': 2}
2021-01-29 17:32:02,034 - pyswarms.single.local_best - INFO - Optimization finished | best cost: 1153.8559227729775, best pos: [1.75942512e+00 9.57716241e-01 1.00749163e+02 3.05833080e-01
 5.43958243e-07 6.85014891e-06 4.75451766e-06]
2021-01-29 17:32:02,071 - pyswarms.single.local_best - INFO - Optimize for 500 iters with {'c1': 0.1, 'c2': 0.3, 'w': 0.9, 'k': 5, 'p': 2}
2021-01-29 17:32:29,059 - pyswarms.single.local_best - INFO - Optimization finished | best cost: 1063.708437088293, best pos: [1.32007966e+00 6.99894478e-01 9.98123028e+01 5.27502056e-01
 3.84027436e-07 3.14978124e-06 6.58101796e-06]
2021-01-29 17:32:29,095 - pyswarms.single.local_best - INFO - Optimize for 500 iters with {'c1': 0.1, 'c2': 0.3, 'w': 0.9, 'k': 5, 'p': 2}
2021-01-29 17:32:56,952 - pyswarms.single.local_best - INFO - Optimization finished | best cost: 1039.254979886321, best pos: [1.91132370e+00 8.35942031e-01 9.91050111e+01 3.99374344e-01
 4.12894315e-06 4.71458576e-06 1.39390261e-07]
2021-01-29 17:32:56,985 - pyswarms.single.local_best - INFO - Optimize for 500 iters with {'c1': 0.1, 'c2': 0.3, 'w': 0.9, 'k': 5, 'p': 2}
2021-01-29 17:33:24,515 - pyswarms.single.local_best - INFO - Optimization finished | best cost: 1179.299763261831, best pos: [1.94645476e+00 8.37631998e-01 9.74183027e+01 3.93151470e-01
 5.11393178e-07 3.48255481e-06 2.62958135e-06]
2021-01-29 17:33:24,550 - pyswarms.single.local_best - INFO - Optimize for 500 iters with {'c1': 0.1, 'c2': 0.3, 'w': 0.9, 'k': 5, 'p': 2}
2021-01-29 17:33:51,488 - pyswarms.single.local_best - INFO - Optimization finished | best cost: 1080.6692841374884, best pos: [1.81679243e+00 7.80167460e-01 9.98271617e+01 4.43403409e-01
 1.16957255e-06 3.20714439e-06 1.06652886e-06]
2021-01-29 17:33:51,522 - pyswarms.single.local_best - INFO - Optimize for 500 iters with {'c1': 0.1, 'c2': 0.3, 'w': 0.9, 'k': 5, 'p': 2}
2021-01-29 17:34:18,379 - pyswarms.single.local_best - INFO - Optimization finished | best cost: 1081.8029411037514, best pos: [1.71216050e+00 8.85508373e-01 9.96706771e+01 3.58781208e-01
 3.31085544e-07 3.24148297e-06 5.11293121e-06]
2021-01-29 17:34:18,417 - pyswarms.single.local_best - INFO - Optimize for 500 iters with {'c1': 0.1, 'c2': 0.3, 'w': 0.9, 'k': 5, 'p': 2}
2021-01-29 17:34:45,584 - pyswarms.single.local_best - INFO - Optimization finished | best cost: 1120.1098653871936, best pos: [1.38434127e+00 6.89859739e-01 1.00148405e+02 5.37016675e-01
 1.30878408e-06 5.31390040e-06 3.16377296e-06]
2021-01-29 17:34:45,620 - pyswarms.single.local_best - INFO - Optimize for 500 iters with {'c1': 0.1, 'c2': 0.3, 'w': 0.9, 'k': 5, 'p': 2}
2021-01-29 17:35:13,120 - pyswarms.single.local_best - INFO - Optimization finished | best cost: 1147.5978308281592, best pos: [1.68230682e+00 9.10214105e-01 1.02143900e+02 3.41534604e-01
 4.84383190e-06 6.06355491e-08 4.35863468e-06]
2021-01-29 17:35:13,155 - pyswarms.single.local_best - INFO - Optimize for 500 iters with {'c1': 0.1, 'c2': 0.3, 'w': 0.9, 'k': 5, 'p': 2}
2021-01-29 17:35:40,413 - pyswarms.single.local_best - INFO - Optimization finished | best cost: 1113.0651233497981, best pos: [1.82985697e+00 8.93467273e-01 9.78319578e+01 3.51403281e-01
 4.31232399e-06 6.98388770e-06 2.78903083e-06]
2021-01-29 17:35:40,452 - pyswarms.single.local_best - INFO - Optimize for 500 iters with {'c1': 0.1, 'c2': 0.3, 'w': 0.9, 'k': 5, 'p': 2}
2021-01-29 17:36:08,543 - pyswarms.single.local_best - INFO - Optimization finished | best cost: 1145.5644350217897, best pos: [1.80135236e+00 8.18688598e-01 9.70696889e+01 4.21016668e-01
 4.87596391e-06 2.70933688e-06 2.25615364e-06]
2021-01-29 17:36:08,577 - pyswarms.single.local_best - INFO - Optimize for 500 iters with {'c1': 0.1, 'c2': 0.3, 'w': 0.9, 'k': 5, 'p': 2}
2021-01-29 17:36:34,767 - pyswarms.single.local_best - INFO - Optimization finished | best cost: 1114.542132320265, best pos: [1.13681677e+00 6.49423351e-01 1.03497053e+02 5.79832839e-01
 4.03759494e-06 3.47443490e-06 6.78542982e-06]
2021-01-29 17:36:34,806 - pyswarms.single.local_best - INFO - Optimize for 500 iters with {'c1': 0.1, 'c2': 0.3, 'w': 0.9, 'k': 5, 'p': 2}
2021-01-29 17:37:01,395 - pyswarms.single.local_best - INFO - Optimization finished | best cost: 1116.1047424456906, best pos: [1.81402349e+00 8.39285376e-01 9.99341533e+01 3.89676390e-01
 8.70150827e-06 2.86940620e-06 5.03646931e-07]
2021-01-29 17:37:01,433 - pyswarms.single.local_best - INFO - Optimize for 500 iters with {'c1': 0.1, 'c2': 0.3, 'w': 0.9, 'k': 5, 'p': 2}
2021-01-29 17:37:27,684 - pyswarms.single.local_best - INFO - Optimization finished | best cost: 1114.3441670778043, best pos: [1.88861710e+00 8.29218622e-01 9.94628701e+01 4.04803737e-01
 6.12874238e-08 4.92974672e-06 1.10962992e-06]
2021-01-29 17:37:27,720 - pyswarms.single.local_best - INFO - Optimize for 500 iters with {'c1': 0.1, 'c2': 0.3, 'w': 0.9, 'k': 5, 'p': 2}
2021-01-29 17:37:55,320 - pyswarms.single.local_best - INFO - Optimization finished | best cost: 1091.4021263936602, best pos: [1.75480626e+00 9.24416400e-01 1.01807339e+02 3.35352285e-01
 5.76404721e-07 1.94356623e-06 3.83308773e-06]
2021-01-29 17:37:55,356 - pyswarms.single.local_best - INFO - Optimize for 500 iters with {'c1': 0.1, 'c2': 0.3, 'w': 0.9, 'k': 5, 'p': 2}
2021-01-29 17:38:23,513 - pyswarms.single.local_best - INFO - Optimization finished | best cost: 1107.1229933662376, best pos: [1.29140859e+00 6.27765797e-01 9.86193304e+01 6.22265169e-01
 3.75049981e-07 1.92149494e-06 6.02608994e-06]
2021-01-29 17:38:23,551 - pyswarms.single.local_best - INFO - Optimize for 500 iters with {'c1': 0.1, 'c2': 0.3, 'w': 0.9, 'k': 5, 'p': 2}
2021-01-29 17:38:50,299 - pyswarms.single.local_best - INFO - Optimization finished | best cost: 1111.9425096942355, best pos: [1.77683542e+00 9.76462955e-01 1.02477225e+02 2.96499212e-01
 5.58781576e-06 5.03743253e-06 3.12790493e-06]
2021-01-29 17:38:50,339 - pyswarms.single.local_best - INFO - Optimize for 500 iters with {'c1': 0.1, 'c2': 0.3, 'w': 0.9, 'k': 5, 'p': 2}
2021-01-29 17:39:17,462 - pyswarms.single.local_best - INFO - Optimization finished | best cost: 1109.50823776132, best pos: [1.69946023e+00 1.01325070e+00 1.03498732e+02 2.76305648e-01
 7.12844344e-06 4.85243397e-06 4.52250563e-06]
2021-01-29 17:39:17,502 - pyswarms.single.local_best - INFO - Optimize for 500 iters with {'c1': 0.1, 'c2': 0.3, 'w': 0.9, 'k': 5, 'p': 2}
2021-01-29 17:39:45,337 - pyswarms.single.local_best - INFO - Optimization finished | best cost: 1122.0852317767922, best pos: [1.42894579e+00 7.89630100e-01 9.96032793e+01 4.41407819e-01
 4.70358061e-06 5.54137379e-06 5.09654969e-06]
2021-01-29 17:39:45,369 - pyswarms.single.local_best - INFO - Optimize for 500 iters with {'c1': 0.1, 'c2': 0.3, 'w': 0.9, 'k': 5, 'p': 2}
2021-01-29 17:40:12,552 - pyswarms.single.local_best - INFO - Optimization finished | best cost: 1097.1469435840256, best pos: [1.70016199e+00 8.57855085e-01 1.00706704e+02 3.94631884e-01
 6.30326094e-06 3.82519256e-07 2.35220701e-06]
2021-01-29 17:40:12,591 - pyswarms.single.local_best - INFO - Optimize for 500 iters with {'c1': 0.1, 'c2': 0.3, 'w': 0.9, 'k': 5, 'p': 2}
2021-01-29 17:40:38,821 - pyswarms.single.local_best - INFO - Optimization finished | best cost: 1155.2893266037872, best pos: [1.75654850e+00 8.84877271e-01 9.83413854e+01 3.57971728e-01
 8.11900952e-07 2.84912302e-06 5.33776892e-06]
2021-01-29 17:40:38,858 - pyswarms.single.local_best - INFO - Optimize for 500 iters with {'c1': 0.1, 'c2': 0.3, 'w': 0.9, 'k': 5, 'p': 2}
2021-01-29 17:41:04,936 - pyswarms.single.local_best - INFO - Optimization finished | best cost: 1054.1437030430775, best pos: [1.06180531e+00 5.86037140e-01 1.02408234e+02 6.82851705e-01
 1.01600256e-06 4.66381106e-06 5.57863744e-06]
2021-01-29 17:41:04,973 - pyswarms.single.local_best - INFO - Optimize for 500 iters with {'c1': 0.1, 'c2': 0.3, 'w': 0.9, 'k': 5, 'p': 2}
2021-01-29 17:41:30,315 - pyswarms.single.local_best - INFO - Optimization finished | best cost: 1117.8378274339489, best pos: [1.40850302e+00 8.95660563e-01 1.04086489e+02 3.46818781e-01
 2.31615386e-06 1.05453667e-05 7.64399001e-06]
2021-01-29 17:41:30,351 - pyswarms.single.local_best - INFO - Optimize for 500 iters with {'c1': 0.1, 'c2': 0.3, 'w': 0.9, 'k': 5, 'p': 2}
2021-01-29 17:41:58,856 - pyswarms.single.local_best - INFO - Optimization finished | best cost: 1146.6726647419669, best pos: [1.92598534e+00 7.88861624e-01 1.00478175e+02 4.32466562e-01
 4.42349780e-06 1.69806067e-06 1.95697933e-07]
2021-01-29 17:41:58,891 - pyswarms.single.local_best - INFO - Optimize for 500 iters with {'c1': 0.1, 'c2': 0.3, 'w': 0.9, 'k': 5, 'p': 2}
2021-01-29 17:42:25,493 - pyswarms.single.local_best - INFO - Optimization finished | best cost: 1099.983637198961, best pos: [1.91661200e+00 8.57150397e-01 1.00383607e+02 3.70220378e-01
 3.62010652e-06 3.67317165e-06 9.48061651e-07]
2021-01-29 17:42:25,531 - pyswarms.single.local_best - INFO - Optimize for 500 iters with {'c1': 0.1, 'c2': 0.3, 'w': 0.9, 'k': 5, 'p': 2}
2021-01-29 17:42:53,399 - pyswarms.single.local_best - INFO - Optimization finished | best cost: 1066.5941899382233, best pos: [1.76971328e+00 8.22397414e-01 9.89236656e+01 4.02016355e-01
 3.68677397e-06 2.10182515e-06 2.86712146e-06]
2021-01-29 17:42:53,437 - pyswarms.single.local_best - INFO - Optimize for 500 iters with {'c1': 0.1, 'c2': 0.3, 'w': 0.9, 'k': 5, 'p': 2}
2021-01-29 17:43:20,232 - pyswarms.single.local_best - INFO - Optimization finished | best cost: 1131.1302054652574, best pos: [1.38467703e+00 6.98171663e-01 1.00889908e+02 5.26329351e-01
 2.40743500e-06 9.25736393e-07 4.80536577e-06]
2021-01-29 17:43:20,269 - pyswarms.single.local_best - INFO - Optimize for 500 iters with {'c1': 0.1, 'c2': 0.3, 'w': 0.9, 'k': 5, 'p': 2}
2021-01-29 17:43:47,837 - pyswarms.single.local_best - INFO - Optimization finished | best cost: 1111.2353663695421, best pos: [1.25137473e+00 6.57933051e-01 1.00383799e+02 5.71541885e-01
 4.38731700e-06 3.83542439e-06 5.11391944e-06]
2021-01-29 17:43:47,876 - pyswarms.single.local_best - INFO - Optimize for 500 iters with {'c1': 0.1, 'c2': 0.3, 'w': 0.9, 'k': 5, 'p': 2}
2021-01-29 17:44:14,521 - pyswarms.single.local_best - INFO - Optimization finished | best cost: 1063.8717084848427, best pos: [1.61161510e+00 7.60932009e-01 1.00201379e+02 4.73207155e-01
 2.90268216e-06 4.89982314e-06 7.21987710e-07]
2021-01-29 17:44:14,558 - pyswarms.single.local_best - INFO - Optimize for 500 iters with {'c1': 0.1, 'c2': 0.3, 'w': 0.9, 'k': 5, 'p': 2}
2021-01-29 17:44:40,722 - pyswarms.single.local_best - INFO - Optimization finished | best cost: 1072.1340915348405, best pos: [1.90015794e+00 1.04567844e+00 1.01619438e+02 2.56621689e-01
 4.68926113e-07 4.24203801e-06 5.10002638e-06]
2021-01-29 17:44:40,759 - pyswarms.single.local_best - INFO - Optimize for 500 iters with {'c1': 0.1, 'c2': 0.3, 'w': 0.9, 'k': 5, 'p': 2}
2021-01-29 17:45:06,702 - pyswarms.single.local_best - INFO - Optimization finished | best cost: 1062.7015778788054, best pos: [1.50290778e+00 7.63876764e-01 9.99051471e+01 4.57533739e-01
 1.62151273e-06 4.45736055e-06 4.32651385e-06]
2021-01-29 17:45:06,738 - pyswarms.single.local_best - INFO - Optimize for 500 iters with {'c1': 0.1, 'c2': 0.3, 'w': 0.9, 'k': 5, 'p': 2}
2021-01-29 17:45:34,242 - pyswarms.single.local_best - INFO - Optimization finished | best cost: 1039.8400193472683, best pos: [1.19090069e+00 6.96792477e-01 1.02213499e+02 5.32806311e-01
 6.60221378e-06 5.41521551e-06 5.34301659e-06]
2021-01-29 17:45:34,280 - pyswarms.single.local_best - INFO - Optimize for 500 iters with {'c1': 0.1, 'c2': 0.3, 'w': 0.9, 'k': 5, 'p': 2}
2021-01-29 17:46:00,256 - pyswarms.single.local_best - INFO - Optimization finished | best cost: 1023.1408108011802, best pos: [1.77702477e+00 9.29114415e-01 1.01909034e+02 3.26106324e-01
 1.32716533e-06 3.95615804e-06 3.36894812e-06]
2021-01-29 17:46:00,293 - pyswarms.single.local_best - INFO - Optimize for 500 iters with {'c1': 0.1, 'c2': 0.3, 'w': 0.9, 'k': 5, 'p': 2}
2021-01-29 17:46:28,682 - pyswarms.single.local_best - INFO - Optimization finished | best cost: 1120.1721022147863, best pos: [1.72230309e+00 7.89763239e-01 1.02965636e+02 4.15088316e-01
 2.40851027e-06 6.31743782e-06 5.24009451e-08]
2021-01-29 17:46:28,719 - pyswarms.single.local_best - INFO - Optimize for 500 iters with {'c1': 0.1, 'c2': 0.3, 'w': 0.9, 'k': 5, 'p': 2}
2021-01-29 17:46:56,057 - pyswarms.single.local_best - INFO - Optimization finished | best cost: 1118.963118205735, best pos: [1.45653722e+00 7.84511204e-01 1.01987926e+02 4.45237411e-01
 5.96474588e-06 1.80029011e-06 3.46537901e-06]
2021-01-29 17:46:56,104 - pyswarms.single.local_best - INFO - Optimize for 500 iters with {'c1': 0.1, 'c2': 0.3, 'w': 0.9, 'k': 5, 'p': 2}
2021-01-29 17:47:23,912 - pyswarms.single.local_best - INFO - Optimization finished | best cost: 1127.0426947726398, best pos: [1.90296386e+00 9.13096927e-01 9.99824426e+01 3.35364468e-01
 2.59449379e-06 3.06660035e-06 2.70909289e-06]
2021-01-29 17:47:23,948 - pyswarms.single.local_best - INFO - Optimize for 500 iters with {'c1': 0.1, 'c2': 0.3, 'w': 0.9, 'k': 5, 'p': 2}
2021-01-29 17:47:51,045 - pyswarms.single.local_best - INFO - Optimization finished | best cost: 1143.0461970916722, best pos: [1.93186778e+00 8.64275167e-01 9.79771740e+01 3.75316118e-01
 4.45940840e-06 1.56140251e-07 2.83958642e-06]
2021-01-29 17:47:51,082 - pyswarms.single.local_best - INFO - Optimize for 500 iters with {'c1': 0.1, 'c2': 0.3, 'w': 0.9, 'k': 5, 'p': 2}
2021-01-29 17:48:18,744 - pyswarms.single.local_best - INFO - Optimization finished | best cost: 1162.8687337947479, best pos: [1.87620902e+00 8.05514694e-01 9.92220499e+01 4.18953285e-01
 3.79507074e-06 2.36996008e-06 1.12581027e-06]
2021-01-29 17:48:18,784 - pyswarms.single.local_best - INFO - Optimize for 500 iters with {'c1': 0.1, 'c2': 0.3, 'w': 0.9, 'k': 5, 'p': 2}
2021-01-29 17:48:46,620 - pyswarms.single.local_best - INFO - Optimization finished | best cost: 1095.279397551356, best pos: [1.28454670e+00 7.01969678e-01 1.01393151e+02 5.30921586e-01
 8.55426824e-07 5.37017575e-06 4.76734452e-06]
2021-01-29 17:48:46,655 - pyswarms.single.local_best - INFO - Optimize for 500 iters with {'c1': 0.1, 'c2': 0.3, 'w': 0.9, 'k': 5, 'p': 2}
2021-01-29 17:49:13,237 - pyswarms.single.local_best - INFO - Optimization finished | best cost: 1070.993013533096, best pos: [1.05851529e+00 5.97079913e-01 9.99203161e+01 6.66398148e-01
 4.47774963e-06 6.34409048e-06 7.45084769e-06]
2021-01-29 17:49:13,274 - pyswarms.single.local_best - INFO - Optimize for 500 iters with {'c1': 0.1, 'c2': 0.3, 'w': 0.9, 'k': 5, 'p': 2}
2021-01-29 17:49:40,301 - pyswarms.single.local_best - INFO - Optimization finished | best cost: 1105.5135298914697, best pos: [1.77656486e+00 9.12120578e-01 1.00583928e+02 3.37009153e-01
 3.39718235e-06 2.88315070e-06 3.62205489e-06]
2021-01-29 17:49:40,339 - pyswarms.single.local_best - INFO - Optimize for 500 iters with {'c1': 0.1, 'c2': 0.3, 'w': 0.9, 'k': 5, 'p': 2}
2021-01-29 17:50:07,643 - pyswarms.single.local_best - INFO - Optimization finished | best cost: 1115.2886754473068, best pos: [1.95581202e+00 1.11814053e+00 1.01674076e+02 2.27664801e-01
 4.54443967e-06 1.20546295e-06 5.01868977e-06]
2021-01-29 17:50:07,681 - pyswarms.single.local_best - INFO - Optimize for 500 iters with {'c1': 0.1, 'c2': 0.3, 'w': 0.9, 'k': 5, 'p': 2}
2021-01-29 17:50:35,350 - pyswarms.single.local_best - INFO - Optimization finished | best cost: 1158.2389333896917, best pos: [1.88293540e+00 8.31194069e-01 9.90929439e+01 3.96864524e-01
 5.79088175e-06 4.63445235e-06 1.65046946e-07]
2021-01-29 17:50:35,387 - pyswarms.single.local_best - INFO - Optimize for 500 iters with {'c1': 0.1, 'c2': 0.3, 'w': 0.9, 'k': 5, 'p': 2}
2021-01-29 17:51:02,227 - pyswarms.single.local_best - INFO - Optimization finished | best cost: 1054.9548028834463, best pos: [1.56246630e+00 7.55310106e-01 1.01477730e+02 4.58342323e-01
 3.24930510e-06 2.15211801e-06 2.60839592e-06]
2021-01-29 17:51:02,262 - pyswarms.single.local_best - INFO - Optimize for 500 iters with {'c1': 0.1, 'c2': 0.3, 'w': 0.9, 'k': 5, 'p': 2}
2021-01-29 17:51:29,099 - pyswarms.single.local_best - INFO - Optimization finished | best cost: 1093.3390001274897, best pos: [1.15298618e+00 6.20438086e-01 1.01220978e+02 6.35960547e-01
 7.77566566e-06 7.89986566e-06 5.92496475e-07]
2021-01-29 17:51:29,139 - pyswarms.single.local_best - INFO - Optimize for 500 iters with {'c1': 0.1, 'c2': 0.3, 'w': 0.9, 'k': 5, 'p': 2}
2021-01-29 17:51:55,911 - pyswarms.single.local_best - INFO - Optimization finished | best cost: 1091.4546604166858, best pos: [1.93959227e+00 1.02353876e+00 1.00970640e+02 2.71642304e-01
 5.34609219e-06 1.31159603e-06 3.55913546e-06]
2021-01-29 17:51:55,951 - pyswarms.single.local_best - INFO - Optimize for 500 iters with {'c1': 0.1, 'c2': 0.3, 'w': 0.9, 'k': 5, 'p': 2}
2021-01-29 17:52:23,540 - pyswarms.single.local_best - INFO - Optimization finished | best cost: 1086.0896056678953, best pos: [1.57739439e+00 6.72101893e-01 9.90516385e+01 5.57315825e-01
 3.45217118e-06 2.80094268e-06 8.82961450e-07]
2021-01-29 17:52:23,577 - pyswarms.single.local_best - INFO - Optimize for 500 iters with {'c1': 0.1, 'c2': 0.3, 'w': 0.9, 'k': 5, 'p': 2}
2021-01-29 17:52:50,650 - pyswarms.single.local_best - INFO - Optimization finished | best cost: 1107.5225843215176, best pos: [1.81953749e+00 9.66819230e-01 1.00262956e+02 3.08545406e-01
 5.23338425e-06 6.21179762e-06 2.65789413e-06]
2021-01-29 17:52:50,688 - pyswarms.single.local_best - INFO - Optimize for 500 iters with {'c1': 0.1, 'c2': 0.3, 'w': 0.9, 'k': 5, 'p': 2}
2021-01-29 17:53:17,931 - pyswarms.single.local_best - INFO - Optimization finished | best cost: 1075.5676576509004, best pos: [1.73845688e+00 8.80231229e-01 1.02108275e+02 3.58537572e-01
 3.65025391e-06 4.10143589e-06 2.12362209e-06]
2021-01-29 17:53:17,967 - pyswarms.single.local_best - INFO - Optimize for 500 iters with {'c1': 0.1, 'c2': 0.3, 'w': 0.9, 'k': 5, 'p': 2}
2021-01-29 17:53:46,328 - pyswarms.single.local_best - INFO - Optimization finished | best cost: 1029.557631812364, best pos: [1.49088017e+00 7.94842043e-01 9.80648581e+01 4.48366858e-01
 1.04039895e-06 2.98911190e-06 6.01282042e-06]
2021-01-29 17:53:46,364 - pyswarms.single.local_best - INFO - Optimize for 500 iters with {'c1': 0.1, 'c2': 0.3, 'w': 0.9, 'k': 5, 'p': 2}
2021-01-29 17:54:13,896 - pyswarms.single.local_best - INFO - Optimization finished | best cost: 1065.6430937358166, best pos: [1.98826627e+00 1.00558928e+00 9.85462542e+01 2.89236889e-01
 7.94759869e-06 8.08873174e-06 1.22664350e-06]
2021-01-29 17:54:13,931 - pyswarms.single.local_best - INFO - Optimize for 500 iters with {'c1': 0.1, 'c2': 0.3, 'w': 0.9, 'k': 5, 'p': 2}
2021-01-29 17:54:40,064 - pyswarms.single.local_best - INFO - Optimization finished | best cost: 1066.9609812415067, best pos: [1.72294353e+00 9.02521024e-01 9.90110474e+01 3.57381749e-01
 6.04880175e-06 7.77222153e-06 1.80299861e-06]
2021-01-29 17:54:40,096 - pyswarms.single.local_best - INFO - Optimize for 500 iters with {'c1': 0.1, 'c2': 0.3, 'w': 0.9, 'k': 5, 'p': 2}
2021-01-29 17:55:07,167 - pyswarms.single.local_best - INFO - Optimization finished | best cost: 1158.1293778721758, best pos: [1.58013634e+00 9.32652607e-01 1.04706404e+02 3.21235683e-01
 2.33834426e-06 9.38715354e-06 3.86736922e-06]
2021-01-29 17:55:07,205 - pyswarms.single.local_best - INFO - Optimize for 500 iters with {'c1': 0.1, 'c2': 0.3, 'w': 0.9, 'k': 5, 'p': 2}
2021-01-29 17:55:34,048 - pyswarms.single.local_best - INFO - Optimization finished | best cost: 1045.2879764267104, best pos: [1.84887688e+00 9.62065585e-01 9.90495466e+01 3.01329582e-01
 5.14372900e-06 3.14168223e-06 5.09370131e-06]
2021-01-29 17:55:34,082 - pyswarms.single.local_best - INFO - Optimize for 500 iters with {'c1': 0.1, 'c2': 0.3, 'w': 0.9, 'k': 5, 'p': 2}
2021-01-29 17:56:00,770 - pyswarms.single.local_best - INFO - Optimization finished | best cost: 1033.4881842871537, best pos: [1.64598862e+00 8.25733585e-01 9.68344719e+01 4.20688790e-01
 3.01069533e-06 1.43586244e-06 5.34165870e-06]
2021-01-29 17:56:00,809 - pyswarms.single.local_best - INFO - Optimize for 500 iters with {'c1': 0.1, 'c2': 0.3, 'w': 0.9, 'k': 5, 'p': 2}
2021-01-29 17:56:28,439 - pyswarms.single.local_best - INFO - Optimization finished | best cost: 1141.658944016031, best pos: [1.31067654e+00 6.67941669e-01 1.00875479e+02 5.49313779e-01
 2.64993325e-07 7.74525188e-06 3.58072313e-06]
2021-01-29 17:56:28,479 - pyswarms.single.local_best - INFO - Optimize for 500 iters with {'c1': 0.1, 'c2': 0.3, 'w': 0.9, 'k': 5, 'p': 2}
2021-01-29 17:56:55,114 - pyswarms.single.local_best - INFO - Optimization finished | best cost: 1129.5188738596285, best pos: [1.90745835e+00 1.15409374e+00 1.00657610e+02 2.14249213e-01
 1.24515082e-06 7.03132422e-06 6.89792874e-06]
2021-01-29 17:56:55,147 - pyswarms.single.local_best - INFO - Optimize for 500 iters with {'c1': 0.1, 'c2': 0.3, 'w': 0.9, 'k': 5, 'p': 2}
2021-01-29 17:57:22,043 - pyswarms.single.local_best - INFO - Optimization finished | best cost: 1085.3344367034515, best pos: [1.73137825e+00 8.02316813e-01 1.00598768e+02 4.16231169e-01
 1.97674962e-06 3.15902377e-06 2.18537734e-06]
2021-01-29 17:57:22,083 - pyswarms.single.local_best - INFO - Optimize for 500 iters with {'c1': 0.1, 'c2': 0.3, 'w': 0.9, 'k': 5, 'p': 2}
2021-01-29 17:57:48,914 - pyswarms.single.local_best - INFO - Optimization finished | best cost: 1085.7775227968245, best pos: [1.77587051e+00 8.63859139e-01 9.89096659e+01 3.80441528e-01
 3.57937931e-07 2.76968197e-06 3.74392988e-06]
2021-01-29 17:57:48,952 - pyswarms.single.local_best - INFO - Optimize for 500 iters with {'c1': 0.1, 'c2': 0.3, 'w': 0.9, 'k': 5, 'p': 2}
2021-01-29 17:58:16,408 - pyswarms.single.local_best - INFO - Optimization finished | best cost: 1063.3489043384502, best pos: [1.93917266e+00 8.94626352e-01 1.00913034e+02 3.47892801e-01
 2.14869469e-06 1.87629302e-06 1.94134151e-06]
2021-01-29 17:58:16,446 - pyswarms.single.local_best - INFO - Optimize for 500 iters with {'c1': 0.1, 'c2': 0.3, 'w': 0.9, 'k': 5, 'p': 2}
2021-01-29 17:58:43,370 - pyswarms.single.local_best - INFO - Optimization finished | best cost: 1102.0621284317367, best pos: [1.97719304e+00 8.49778122e-01 9.93982949e+01 3.75290124e-01
 2.43996940e-06 2.65969283e-06 1.57755104e-06]
2021-01-29 17:58:43,417 - pyswarms.single.local_best - INFO - Optimize for 500 iters with {'c1': 0.1, 'c2': 0.3, 'w': 0.9, 'k': 5, 'p': 2}
2021-01-29 17:59:09,333 - pyswarms.single.local_best - INFO - Optimization finished | best cost: 1090.3381419381935, best pos: [1.36056864e+00 6.38194900e-01 9.90116835e+01 6.09999125e-01
 7.01468813e-06 5.01590794e-06 2.88650757e-07]
2021-01-29 17:59:09,376 - pyswarms.single.local_best - INFO - Optimize for 500 iters with {'c1': 0.1, 'c2': 0.3, 'w': 0.9, 'k': 5, 'p': 2}
2021-01-29 17:59:36,784 - pyswarms.single.local_best - INFO - Optimization finished | best cost: 1082.2170493478607, best pos: [1.08889511e+00 6.36079953e-01 1.00572650e+02 6.23753484e-01
 7.02164456e-06 6.98229052e-06 4.94181883e-06]
2021-01-29 17:59:36,819 - pyswarms.single.local_best - INFO - Optimize for 500 iters with {'c1': 0.1, 'c2': 0.3, 'w': 0.9, 'k': 5, 'p': 2}
2021-01-29 18:00:04,094 - pyswarms.single.local_best - INFO - Optimization finished | best cost: 1147.4338661784768, best pos: [1.75372745e+00 8.10136743e-01 9.93075199e+01 4.25605934e-01
 4.02570101e-06 6.37711400e-06 9.27348669e-08]
2021-01-29 18:00:04,132 - pyswarms.single.local_best - INFO - Optimize for 500 iters with {'c1': 0.1, 'c2': 0.3, 'w': 0.9, 'k': 5, 'p': 2}
2021-01-29 18:00:30,220 - pyswarms.single.local_best - INFO - Optimization finished | best cost: 1151.6751336753373, best pos: [1.96620777e+00 1.07213018e+00 9.82198604e+01 2.52282763e-01
 5.96932135e-06 5.33981528e-06 4.67586107e-06]
2021-01-29 18:00:30,259 - pyswarms.single.local_best - INFO - Optimize for 500 iters with {'c1': 0.1, 'c2': 0.3, 'w': 0.9, 'k': 5, 'p': 2}
2021-01-29 18:00:59,338 - pyswarms.single.local_best - INFO - Optimization finished | best cost: 1109.6752552659607, best pos: [1.67491566e+00 6.93153594e-01 9.89034534e+01 5.28654561e-01
 5.05177526e-06 3.13041268e-06 1.58552081e-07]
2021-01-29 18:00:59,373 - pyswarms.single.local_best - INFO - Optimize for 500 iters with {'c1': 0.1, 'c2': 0.3, 'w': 0.9, 'k': 5, 'p': 2}
2021-01-29 18:01:26,078 - pyswarms.single.local_best - INFO - Optimization finished | best cost: 1089.5999583758608, best pos: [1.75937371e+00 8.24764680e-01 9.96329887e+01 4.06199842e-01
 4.43069326e-07 4.30185718e-06 2.43457290e-06]
2021-01-29 18:01:26,112 - pyswarms.single.local_best - INFO - Optimize for 500 iters with {'c1': 0.1, 'c2': 0.3, 'w': 0.9, 'k': 5, 'p': 2}
2021-01-29 18:01:52,773 - pyswarms.single.local_best - INFO - Optimization finished | best cost: 1147.8485456725061, best pos: [1.97779136e+00 8.64597057e-01 9.88631302e+01 3.64422868e-01
 6.01754683e-06 6.47729328e-06 2.64440256e-09]
2021-01-29 18:01:52,810 - pyswarms.single.local_best - INFO - Optimize for 500 iters with {'c1': 0.1, 'c2': 0.3, 'w': 0.9, 'k': 5, 'p': 2}
2021-01-29 18:02:20,251 - pyswarms.single.local_best - INFO - Optimization finished | best cost: 1057.047122107751, best pos: [1.40186988e+00 7.43800734e-01 1.01583281e+02 4.79119520e-01
 8.10242894e-07 6.39651651e-06 3.51664390e-06]
2021-01-29 18:02:20,286 - pyswarms.single.local_best - INFO - Optimize for 500 iters with {'c1': 0.1, 'c2': 0.3, 'w': 0.9, 'k': 5, 'p': 2}
2021-01-29 18:02:46,153 - pyswarms.single.local_best - INFO - Optimization finished | best cost: 1167.9101062805698, best pos: [1.94779568e+00 1.05644714e+00 1.01211648e+02 2.50980133e-01
 3.51839776e-06 1.91345597e-06 4.73418623e-06]
2021-01-29 18:02:46,192 - pyswarms.single.local_best - INFO - Optimize for 500 iters with {'c1': 0.1, 'c2': 0.3, 'w': 0.9, 'k': 5, 'p': 2}
2021-01-29 18:03:12,945 - pyswarms.single.local_best - INFO - Optimization finished | best cost: 1140.429698617264, best pos: [1.97604190e+00 1.29510932e+00 1.00896240e+02 1.51881004e-01
 2.89662672e-06 1.12907073e-05 1.06527816e-05]
2021-01-29 18:03:12,983 - pyswarms.single.local_best - INFO - Optimize for 500 iters with {'c1': 0.1, 'c2': 0.3, 'w': 0.9, 'k': 5, 'p': 2}
2021-01-29 18:03:39,894 - pyswarms.single.local_best - INFO - Optimization finished | best cost: 1172.314133530611, best pos: [1.61135550e+00 8.60161479e-01 9.97058626e+01 4.02684017e-01
 4.40175902e-06 3.02676091e-06 2.94473443e-06]
2021-01-29 18:03:39,934 - pyswarms.single.local_best - INFO - Optimize for 500 iters with {'c1': 0.1, 'c2': 0.3, 'w': 0.9, 'k': 5, 'p': 2}
2021-01-29 18:04:07,186 - pyswarms.single.local_best - INFO - Optimization finished | best cost: 1100.5137296692606, best pos: [1.78690009e+00 9.04130235e-01 9.94420480e+01 3.59019167e-01
 6.61954416e-06 3.08964683e-06 1.98147113e-06]
2021-01-29 18:04:07,223 - pyswarms.single.local_best - INFO - Optimize for 500 iters with {'c1': 0.1, 'c2': 0.3, 'w': 0.9, 'k': 5, 'p': 2}
2021-01-29 18:04:33,802 - pyswarms.single.local_best - INFO - Optimization finished | best cost: 1096.256127007238, best pos: [1.98258752e+00 9.90928504e-01 1.00618241e+02 2.90652158e-01
 5.45594806e-06 1.06380620e-05 4.29925412e-08]
2021-01-29 18:04:33,841 - pyswarms.single.local_best - INFO - Optimize for 500 iters with {'c1': 0.1, 'c2': 0.3, 'w': 0.9, 'k': 5, 'p': 2}
2021-01-29 18:04:59,885 - pyswarms.single.local_best - INFO - Optimization finished | best cost: 1084.8694633102236, best pos: [1.99529357e+00 8.68899872e-01 9.84856338e+01 3.76945966e-01
 3.60555216e-06 5.57253631e-06 1.83040721e-07]
2021-01-29 18:04:59,923 - pyswarms.single.local_best - INFO - Optimize for 500 iters with {'c1': 0.1, 'c2': 0.3, 'w': 0.9, 'k': 5, 'p': 2}
2021-01-29 18:05:26,375 - pyswarms.single.local_best - INFO - Optimization finished | best cost: 1168.279613188839, best pos: [1.74637330e+00 8.31073058e-01 9.64907717e+01 4.01595821e-01
 6.93949971e-06 3.84490669e-06 3.75417731e-06]
2021-01-29 18:05:26,413 - pyswarms.single.local_best - INFO - Optimize for 500 iters with {'c1': 0.1, 'c2': 0.3, 'w': 0.9, 'k': 5, 'p': 2}
2021-01-29 18:05:53,976 - pyswarms.single.local_best - INFO - Optimization finished | best cost: 1082.867607090975, best pos: [1.77429122e+00 9.93054039e-01 1.01032704e+02 2.93667640e-01
 8.24107224e-06 2.22228156e-06 3.91259189e-06]
2021-01-29 18:05:54,012 - pyswarms.single.local_best - INFO - Optimize for 500 iters with {'c1': 0.1, 'c2': 0.3, 'w': 0.9, 'k': 5, 'p': 2}
2021-01-29 18:06:21,432 - pyswarms.single.local_best - INFO - Optimization finished | best cost: 1187.319553090449, best pos: [1.52889715e+00 7.59570570e-01 9.81168257e+01 4.72880389e-01
 4.77748371e-06 9.54751202e-06 1.11042800e-06]
2021-01-29 18:06:21,463 - pyswarms.single.local_best - INFO - Optimize for 500 iters with {'c1': 0.1, 'c2': 0.3, 'w': 0.9, 'k': 5, 'p': 2}
2021-01-29 18:06:48,923 - pyswarms.single.local_best - INFO - Optimization finished | best cost: 1018.1775661820329, best pos: [1.86700293e+00 9.86934968e-01 1.01142734e+02 2.98880664e-01
 1.45946034e-06 4.08022556e-06 3.26544455e-06]
2021-01-29 18:06:48,962 - pyswarms.single.local_best - INFO - Optimize for 500 iters with {'c1': 0.1, 'c2': 0.3, 'w': 0.9, 'k': 5, 'p': 2}
2021-01-29 18:07:15,328 - pyswarms.single.local_best - INFO - Optimization finished | best cost: 1008.5872855420102, best pos: [1.93645530e+00 8.17886396e-01 9.83596000e+01 4.11807052e-01
 6.44241536e-06 6.64999153e-07 1.13826030e-06]
2021-01-29 18:07:15,369 - pyswarms.single.local_best - INFO - Optimize for 500 iters with {'c1': 0.1, 'c2': 0.3, 'w': 0.9, 'k': 5, 'p': 2}
2021-01-29 18:07:42,347 - pyswarms.single.local_best - INFO - Optimization finished | best cost: 1123.696338902629, best pos: [1.99652184e+00 7.82710625e-01 9.75798258e+01 4.50790585e-01
 3.50289418e-06 3.03605871e-06 2.11424612e-07]
2021-01-29 18:07:42,385 - pyswarms.single.local_best - INFO - Optimize for 500 iters with {'c1': 0.1, 'c2': 0.3, 'w': 0.9, 'k': 5, 'p': 2}
2021-01-29 18:08:08,677 - pyswarms.single.local_best - INFO - Optimization finished | best cost: 1028.9390654599995, best pos: [1.89711611e+00 9.68676934e-01 1.00901426e+02 3.02622026e-01
 1.02846307e-05 4.99253142e-06 6.97873214e-07]
2021-01-29 18:08:08,716 - pyswarms.single.local_best - INFO - Optimize for 500 iters with {'c1': 0.1, 'c2': 0.3, 'w': 0.9, 'k': 5, 'p': 2}
2021-01-29 18:08:36,156 - pyswarms.single.local_best - INFO - Optimization finished | best cost: 1097.3547127707477, best pos: [1.51530314e+00 7.74907786e-01 1.00591951e+02 4.58302645e-01
 7.60326777e-06 3.87941155e-06 1.29592476e-06]
2021-01-29 18:08:36,194 - pyswarms.single.local_best - INFO - Optimize for 500 iters with {'c1': 0.1, 'c2': 0.3, 'w': 0.9, 'k': 5, 'p': 2}
2021-01-29 18:09:03,792 - pyswarms.single.local_best - INFO - Optimization finished | best cost: 1149.2749630166895, best pos: [1.87862108e+00 9.37445621e-01 1.00866412e+02 3.15354477e-01
 7.29230986e-06 8.71917651e-06 3.89900403e-07]
2021-01-29 18:09:03,827 - pyswarms.single.local_best - INFO - Optimize for 500 iters with {'c1': 0.1, 'c2': 0.3, 'w': 0.9, 'k': 5, 'p': 2}
2021-01-29 18:09:30,992 - pyswarms.single.local_best - INFO - Optimization finished | best cost: 1078.8562165392648, best pos: [1.12155559e+00 5.80720359e-01 1.00827776e+02 6.96591141e-01
 2.17440989e-06 1.86651980e-06 5.76812102e-06]
2021-01-29 18:09:31,028 - pyswarms.single.local_best - INFO - Optimize for 500 iters with {'c1': 0.1, 'c2': 0.3, 'w': 0.9, 'k': 5, 'p': 2}
2021-01-29 18:09:58,156 - pyswarms.single.local_best - INFO - Optimization finished | best cost: 1123.1035277051155, best pos: [1.28217948e+00 6.48755901e-01 1.00855872e+02 5.94282379e-01
 1.00523256e-05 1.67754808e-06 1.70795369e-06]
2021-01-29 18:09:58,194 - pyswarms.single.local_best - INFO - Optimize for 500 iters with {'c1': 0.1, 'c2': 0.3, 'w': 0.9, 'k': 5, 'p': 2}
2021-01-29 18:10:25,339 - pyswarms.single.local_best - INFO - Optimization finished | best cost: 1136.8387033828917, best pos: [1.99827981e+00 1.00953247e+00 1.02430166e+02 2.67055523e-01
 3.73880021e-06 2.45886733e-06 2.97091498e-06]
2021-01-29 18:10:25,377 - pyswarms.single.local_best - INFO - Optimize for 500 iters with {'c1': 0.1, 'c2': 0.3, 'w': 0.9, 'k': 5, 'p': 2}
2021-01-29 18:10:53,190 - pyswarms.single.local_best - INFO - Optimization finished | best cost: 1038.7191259095243, best pos: [1.66316655e+00 7.51058454e-01 1.01124657e+02 4.70447777e-01
 5.20313930e-06 1.02806670e-06 1.01601489e-06]
2021-01-29 18:10:53,233 - pyswarms.single.local_best - INFO - Optimize for 500 iters with {'c1': 0.1, 'c2': 0.3, 'w': 0.9, 'k': 5, 'p': 2}
2021-01-29 18:11:20,537 - pyswarms.single.local_best - INFO - Optimization finished | best cost: 1118.433120571569, best pos: [1.99998210e+00 8.88958161e-01 9.99633576e+01 3.61898755e-01
 5.66420461e-06 3.01404132e-06 2.03414208e-07]
2021-01-29 18:11:20,573 - pyswarms.single.local_best - INFO - Optimize for 500 iters with {'c1': 0.1, 'c2': 0.3, 'w': 0.9, 'k': 5, 'p': 2}
2021-01-29 18:11:46,884 - pyswarms.single.local_best - INFO - Optimization finished | best cost: 1120.2550677717286, best pos: [1.99242065e+00 9.18309956e-01 9.88664094e+01 3.45030564e-01
 4.16106744e-06 2.54206023e-06 1.59854462e-06]
2021-01-29 18:11:46,918 - pyswarms.single.local_best - INFO - Optimize for 500 iters with {'c1': 0.1, 'c2': 0.3, 'w': 0.9, 'k': 5, 'p': 2}
2021-01-29 18:12:13,233 - pyswarms.single.local_best - INFO - Optimization finished | best cost: 1129.461085663363, best pos: [1.77392377e+00 7.81755323e-01 9.97482884e+01 4.52923840e-01
 7.47242721e-06 1.14720787e-07 6.68496683e-07]
2021-01-29 18:12:13,277 - pyswarms.single.local_best - INFO - Optimize for 500 iters with {'c1': 0.1, 'c2': 0.3, 'w': 0.9, 'k': 5, 'p': 2}
2021-01-29 18:12:39,732 - pyswarms.single.local_best - INFO - Optimization finished | best cost: 1103.2707749643496, best pos: [1.88657351e+00 8.55348273e-01 9.93557025e+01 3.15866937e-01
 8.04498080e-08 7.68530264e-06 6.39519506e-06]
2021-01-29 18:12:39,772 - pyswarms.single.local_best - INFO - Optimize for 500 iters with {'c1': 0.1, 'c2': 0.3, 'w': 0.9, 'k': 5, 'p': 2}
2021-01-29 18:13:07,605 - pyswarms.single.local_best - INFO - Optimization finished | best cost: 1133.9089026815877, best pos: [1.80832167e+00 7.62045601e-01 9.89704373e+01 3.94307434e-01
 2.11256394e-06 8.00084561e-06 3.26552590e-06]
2021-01-29 18:13:07,643 - pyswarms.single.local_best - INFO - Optimize for 500 iters with {'c1': 0.1, 'c2': 0.3, 'w': 0.9, 'k': 5, 'p': 2}
2021-01-29 18:13:33,878 - pyswarms.single.local_best - INFO - Optimization finished | best cost: 1137.0877234080326, best pos: [1.57133900e+00 6.71918368e-01 1.01108737e+02 4.86831714e-01
 1.15308371e-06 5.23055977e-06 3.06177704e-06]
2021-01-29 18:13:33,918 - pyswarms.single.local_best - INFO - Optimize for 500 iters with {'c1': 0.1, 'c2': 0.3, 'w': 0.9, 'k': 5, 'p': 2}
2021-01-29 18:14:00,815 - pyswarms.single.local_best - INFO - Optimization finished | best cost: 1184.6410655262928, best pos: [1.91095177e+00 9.20865568e-01 1.01479223e+02 2.67487658e-01
 5.33903629e-06 1.10463317e-05 5.29633425e-06]
2021-01-29 18:14:00,854 - pyswarms.single.local_best - INFO - Optimize for 500 iters with {'c1': 0.1, 'c2': 0.3, 'w': 0.9, 'k': 5, 'p': 2}
2021-01-29 18:14:29,593 - pyswarms.single.local_best - INFO - Optimization finished | best cost: 1119.2160825700678, best pos: [1.94278832e+00 1.14818091e+00 1.01254172e+02 1.74621464e-01
 8.96224151e-06 5.59887403e-06 1.15695655e-05]
2021-01-29 18:14:29,632 - pyswarms.single.local_best - INFO - Optimize for 500 iters with {'c1': 0.1, 'c2': 0.3, 'w': 0.9, 'k': 5, 'p': 2}
2021-01-29 18:14:56,286 - pyswarms.single.local_best - INFO - Optimization finished | best cost: 1137.3113139916225, best pos: [1.89590323e+00 9.49876162e-01 1.00071098e+02 2.62322512e-01
 8.91484410e-06 9.21994855e-07 8.85636081e-06]
2021-01-29 18:14:56,326 - pyswarms.single.local_best - INFO - Optimize for 500 iters with {'c1': 0.1, 'c2': 0.3, 'w': 0.9, 'k': 5, 'p': 2}
2021-01-29 18:15:23,104 - pyswarms.single.local_best - INFO - Optimization finished | best cost: 1106.3989056361902, best pos: [1.82791038e+00 9.29989375e-01 1.02381947e+02 2.70498594e-01
 1.15515170e-05 8.92632376e-06 4.54538975e-06]
2021-01-29 18:15:23,146 - pyswarms.single.local_best - INFO - Optimize for 500 iters with {'c1': 0.1, 'c2': 0.3, 'w': 0.9, 'k': 5, 'p': 2}
2021-01-29 18:15:50,712 - pyswarms.single.local_best - INFO - Optimization finished | best cost: 1087.5986217770496, best pos: [1.33499634e+00 7.99463360e-01 1.24291565e+02 2.40287437e-01
 1.27821251e-05 6.63173692e-06 1.86124455e-05]
2021-01-29 18:15:50,751 - pyswarms.single.local_best - INFO - Optimize for 500 iters with {'c1': 0.1, 'c2': 0.3, 'w': 0.9, 'k': 5, 'p': 2}
2021-01-29 18:16:17,057 - pyswarms.single.local_best - INFO - Optimization finished | best cost: 1056.3446555092578, best pos: [1.96600805e+00 7.81473445e-01 1.00457027e+02 3.83895358e-01
 4.89827833e-06 5.08071492e-06 5.35188146e-07]
2021-01-29 18:16:17,097 - pyswarms.single.local_best - INFO - Optimize for 500 iters with {'c1': 0.1, 'c2': 0.3, 'w': 0.9, 'k': 5, 'p': 2}
2021-01-29 18:16:42,587 - pyswarms.single.local_best - INFO - Optimization finished | best cost: 1097.7976865555745, best pos: [1.60212388e+00 6.98058858e-01 9.95096827e+01 4.49410379e-01
 4.44801272e-06 8.52933574e-06 4.02002685e-06]
2021-01-29 18:16:42,625 - pyswarms.single.local_best - INFO - Optimize for 500 iters with {'c1': 0.1, 'c2': 0.3, 'w': 0.9, 'k': 5, 'p': 2}
2021-01-29 18:17:09,999 - pyswarms.single.local_best - INFO - Optimization finished | best cost: 1054.3086718518955, best pos: [1.58730923e+00 7.65117536e-01 1.02952052e+02 3.80876396e-01
 5.82745212e-07 4.00873228e-06 7.02164392e-06]
2021-01-29 18:17:10,032 - pyswarms.single.local_best - INFO - Optimize for 500 iters with {'c1': 0.1, 'c2': 0.3, 'w': 0.9, 'k': 5, 'p': 2}
2021-01-29 18:17:38,018 - pyswarms.single.local_best - INFO - Optimization finished | best cost: 1127.986322916206, best pos: [1.97884417e+00 8.15953981e-01 1.00265978e+02 3.52320487e-01
 9.73421311e-06 1.77909328e-06 1.62988266e-06]
2021-01-29 18:17:38,057 - pyswarms.single.local_best - INFO - Optimize for 500 iters with {'c1': 0.1, 'c2': 0.3, 'w': 0.9, 'k': 5, 'p': 2}
2021-01-29 18:18:04,601 - pyswarms.single.local_best - INFO - Optimization finished | best cost: 1107.988250429883, best pos: [1.77357661e+00 8.60540952e-01 9.81776555e+01 3.25660086e-01
 2.07751597e-06 4.26207571e-06 1.00804613e-05]
2021-01-29 18:18:04,640 - pyswarms.single.local_best - INFO - Optimize for 500 iters with {'c1': 0.1, 'c2': 0.3, 'w': 0.9, 'k': 5, 'p': 2}
2021-01-29 18:18:30,847 - pyswarms.single.local_best - INFO - Optimization finished | best cost: 1050.4364377006518, best pos: [1.94666738e+00 7.80715940e-01 9.86957937e+01 3.79400720e-01
 3.12916482e-06 2.67508384e-06 3.83578117e-06]
2021-01-29 18:18:30,886 - pyswarms.single.local_best - INFO - Optimize for 500 iters with {'c1': 0.1, 'c2': 0.3, 'w': 0.9, 'k': 5, 'p': 2}
2021-01-29 18:18:57,480 - pyswarms.single.local_best - INFO - Optimization finished | best cost: 1138.4942443687523, best pos: [1.68595920e+00 9.44535937e-01 1.01451082e+02 2.64849564e-01
 1.85090818e-06 9.62945633e-06 1.31094372e-05]
2021-01-29 18:18:57,515 - pyswarms.single.local_best - INFO - Optimize for 500 iters with {'c1': 0.1, 'c2': 0.3, 'w': 0.9, 'k': 5, 'p': 2}
2021-01-29 18:19:23,789 - pyswarms.single.local_best - INFO - Optimization finished | best cost: 1086.496661864418, best pos: [1.89340063e+00 8.88279680e-01 1.02910039e+02 2.78081997e-01
 2.56278199e-06 5.02634440e-06 5.84349284e-06]
2021-01-29 18:19:23,826 - pyswarms.single.local_best - INFO - Optimize for 500 iters with {'c1': 0.1, 'c2': 0.3, 'w': 0.9, 'k': 5, 'p': 2}
2021-01-29 18:19:51,369 - pyswarms.single.local_best - INFO - Optimization finished | best cost: 1142.2350471795287, best pos: [1.35767656e+00 7.13383390e-01 9.97144414e+01 4.33049293e-01
 1.29339409e-05 1.02436711e-05 1.15988565e-05]
2021-01-29 18:19:51,406 - pyswarms.single.local_best - INFO - Optimize for 500 iters with {'c1': 0.1, 'c2': 0.3, 'w': 0.9, 'k': 5, 'p': 2}
2021-01-29 18:20:18,762 - pyswarms.single.local_best - INFO - Optimization finished | best cost: 1122.2704251374819, best pos: [1.93925759e+00 9.15281187e-01 1.00795118e+02 2.79518738e-01
 2.64489696e-06 4.12008910e-06 6.27272606e-06]
2021-01-29 18:20:18,799 - pyswarms.single.local_best - INFO - Optimize for 500 iters with {'c1': 0.1, 'c2': 0.3, 'w': 0.9, 'k': 5, 'p': 2}
2021-01-29 18:20:46,213 - pyswarms.single.local_best - INFO - Optimization finished | best cost: 1135.0136860294328, best pos: [1.96145533e+00 1.12344487e+00 1.01892161e+02 1.75195076e-01
 1.64672752e-05 1.68344568e-05 8.80726612e-06]
2021-01-29 18:20:46,251 - pyswarms.single.local_best - INFO - Optimize for 500 iters with {'c1': 0.1, 'c2': 0.3, 'w': 0.9, 'k': 5, 'p': 2}
2021-01-29 18:21:13,474 - pyswarms.single.local_best - INFO - Optimization finished | best cost: 1139.629922529324, best pos: [1.41713428e+00 8.74885843e-01 1.24619959e+02 2.05183358e-01
 1.60336639e-05 1.08270921e-05 1.79414859e-05]
2021-01-29 18:21:13,510 - pyswarms.single.local_best - INFO - Optimize for 500 iters with {'c1': 0.1, 'c2': 0.3, 'w': 0.9, 'k': 5, 'p': 2}
2021-01-29 18:21:40,656 - pyswarms.single.local_best - INFO - Optimization finished | best cost: 1150.791289507139, best pos: [1.79669091e+00 7.49126943e-01 9.98752993e+01 3.93219253e-01
 2.76527476e-06 4.72160981e-06 4.09506149e-06]
2021-01-29 18:21:40,696 - pyswarms.single.local_best - INFO - Optimize for 500 iters with {'c1': 0.1, 'c2': 0.3, 'w': 0.9, 'k': 5, 'p': 2}
2021-01-29 18:22:06,804 - pyswarms.single.local_best - INFO - Optimization finished | best cost: 1072.5260617890822, best pos: [1.23845700e+00 7.66076264e-01 1.23938813e+02 2.74597072e-01
 1.41186929e-05 1.52890270e-05 1.94292030e-05]
2021-01-29 18:22:06,844 - pyswarms.single.local_best - INFO - Optimize for 500 iters with {'c1': 0.1, 'c2': 0.3, 'w': 0.9, 'k': 5, 'p': 2}
2021-01-29 18:22:33,519 - pyswarms.single.local_best - INFO - Optimization finished | best cost: 1125.2472616295263, best pos: [1.92721382e+00 8.05779999e-01 9.89927884e+01 3.51544284e-01
 6.29006967e-06 7.33081536e-06 2.80116042e-06]
2021-01-29 18:22:33,558 - pyswarms.single.local_best - INFO - Optimize for 500 iters with {'c1': 0.1, 'c2': 0.3, 'w': 0.9, 'k': 5, 'p': 2}
2021-01-29 18:22:59,723 - pyswarms.single.local_best - INFO - Optimization finished | best cost: 1120.1455893423094, best pos: [1.63340178e+00 8.20475852e-01 1.00748969e+02 3.39589106e-01
 3.22808162e-06 1.06952979e-05 8.51889521e-06]
2021-01-29 18:22:59,760 - pyswarms.single.local_best - INFO - Optimize for 500 iters with {'c1': 0.1, 'c2': 0.3, 'w': 0.9, 'k': 5, 'p': 2}
2021-01-29 18:23:26,090 - pyswarms.single.local_best - INFO - Optimization finished | best cost: 1124.0147504694405, best pos: [1.45759119e+00 8.38465998e-01 1.24357661e+02 1.99997703e-01
 7.40937687e-06 8.18782802e-06 1.90182778e-05]
2021-01-29 18:23:26,128 - pyswarms.single.local_best - INFO - Optimize for 500 iters with {'c1': 0.1, 'c2': 0.3, 'w': 0.9, 'k': 5, 'p': 2}
2021-01-29 18:23:53,691 - pyswarms.single.local_best - INFO - Optimization finished | best cost: 1109.193614323849, best pos: [1.91470351e+00 8.45540165e-01 1.00908125e+02 3.20764042e-01
 1.08258718e-05 9.05028464e-06 1.08308464e-06]
2021-01-29 18:23:53,727 - pyswarms.single.local_best - INFO - Optimize for 500 iters with {'c1': 0.1, 'c2': 0.3, 'w': 0.9, 'k': 5, 'p': 2}
2021-01-29 18:24:21,505 - pyswarms.single.local_best - INFO - Optimization finished | best cost: 1108.385307915457, best pos: [1.24198396e+00 7.67165938e-01 1.23953871e+02 2.75832845e-01
 1.40616215e-05 1.78396742e-05 1.84427299e-05]
2021-01-29 18:24:21,545 - pyswarms.single.local_best - INFO - Optimize for 500 iters with {'c1': 0.1, 'c2': 0.3, 'w': 0.9, 'k': 5, 'p': 2}
2021-01-29 18:24:47,992 - pyswarms.single.local_best - INFO - Optimization finished | best cost: 1110.3682951167623, best pos: [1.92603618e+00 8.92413216e-01 1.00273903e+02 2.83232016e-01
 4.71393614e-06 1.02121722e-05 5.59179928e-06]
2021-01-29 18:24:48,038 - pyswarms.single.local_best - INFO - Optimize for 500 iters with {'c1': 0.1, 'c2': 0.3, 'w': 0.9, 'k': 5, 'p': 2}
2021-01-29 18:25:14,746 - pyswarms.single.local_best - INFO - Optimization finished | best cost: 1058.2503720026152, best pos: [1.14549330e+00 6.44935555e-01 1.24003442e+02 3.33166053e-01
 1.19473344e-05 1.37500138e-05 1.89410280e-05]
2021-01-29 18:25:14,786 - pyswarms.single.local_best - INFO - Optimize for 500 iters with {'c1': 0.1, 'c2': 0.3, 'w': 0.9, 'k': 5, 'p': 2}
2021-01-29 18:25:43,136 - pyswarms.single.local_best - INFO - Optimization finished | best cost: 1120.1584886061225, best pos: [1.52104591e+00 6.70457629e-01 1.00165401e+02 4.88554516e-01
 7.76684127e-06 1.06202539e-05 7.64022375e-07]
2021-01-29 18:25:43,173 - pyswarms.single.local_best - INFO - Optimize for 500 iters with {'c1': 0.1, 'c2': 0.3, 'w': 0.9, 'k': 5, 'p': 2}
2021-01-29 18:26:09,774 - pyswarms.single.local_best - INFO - Optimization finished | best cost: 1081.233936603492, best pos: [1.73381076e+00 8.65286964e-01 1.00329805e+02 3.13649693e-01
 3.08671011e-06 3.40144151e-08 1.06689747e-05]
2021-01-29 18:26:09,812 - pyswarms.single.local_best - INFO - Optimize for 500 iters with {'c1': 0.1, 'c2': 0.3, 'w': 0.9, 'k': 5, 'p': 2}
2021-01-29 18:26:37,041 - pyswarms.single.local_best - INFO - Optimization finished | best cost: 1128.9007978212544, best pos: [1.98945206e+00 9.30206989e-01 1.03891425e+02 2.58897832e-01
 9.75058021e-06 6.84291131e-06 1.98254347e-06]
2021-01-29 18:26:37,077 - pyswarms.single.local_best - INFO - Optimize for 500 iters with {'c1': 0.1, 'c2': 0.3, 'w': 0.9, 'k': 5, 'p': 2}
2021-01-29 18:27:03,168 - pyswarms.single.local_best - INFO - Optimization finished | best cost: 1182.4178615732517, best pos: [1.82490403e+00 8.79488756e-01 1.01927901e+02 2.89640466e-01
 8.41277888e-06 9.35494925e-06 4.98231575e-06]
2021-01-29 18:27:03,208 - pyswarms.single.local_best - INFO - Optimize for 500 iters with {'c1': 0.1, 'c2': 0.3, 'w': 0.9, 'k': 5, 'p': 2}
2021-01-29 18:27:29,297 - pyswarms.single.local_best - INFO - Optimization finished | best cost: 1019.9500918064867, best pos: [1.81804685e+00 1.17761085e+00 1.25908990e+02 8.21293205e-02
 1.41729704e-05 1.13431112e-05 1.94605850e-05]
2021-01-29 18:27:29,335 - pyswarms.single.local_best - INFO - Optimize for 500 iters with {'c1': 0.1, 'c2': 0.3, 'w': 0.9, 'k': 5, 'p': 2}
2021-01-29 18:27:56,761 - pyswarms.single.local_best - INFO - Optimization finished | best cost: 1045.2705006497913, best pos: [1.86446196e+00 7.96161984e-01 1.01516117e+02 3.59121140e-01
 8.13612943e-06 8.16434829e-06 1.05049405e-07]
2021-01-29 18:27:56,801 - pyswarms.single.local_best - INFO - Optimize for 500 iters with {'c1': 0.1, 'c2': 0.3, 'w': 0.9, 'k': 5, 'p': 2}
2021-01-29 18:28:23,473 - pyswarms.single.local_best - INFO - Optimization finished | best cost: 1152.794470277036, best pos: [1.62427302e+00 7.75896673e-01 1.01902513e+02 3.77102976e-01
 8.03921496e-06 2.91575463e-06 5.61530922e-06]
2021-01-29 18:28:23,510 - pyswarms.single.local_best - INFO - Optimize for 500 iters with {'c1': 0.1, 'c2': 0.3, 'w': 0.9, 'k': 5, 'p': 2}
2021-01-29 18:28:49,344 - pyswarms.single.local_best - INFO - Optimization finished | best cost: 1085.8760497905807, best pos: [1.35167196e+00 7.88415948e-01 1.24969137e+02 2.27239839e-01
 1.34071900e-05 8.35765908e-06 1.93944096e-05]
2021-01-29 18:28:49,379 - pyswarms.single.local_best - INFO - Optimize for 500 iters with {'c1': 0.1, 'c2': 0.3, 'w': 0.9, 'k': 5, 'p': 2}
2021-01-29 18:29:16,934 - pyswarms.single.local_best - INFO - Optimization finished | best cost: 1143.753755267175, best pos: [1.98620421e+00 7.49578096e-01 9.80366877e+01 3.75475459e-01
 7.92268456e-06 1.04517424e-05 1.52784517e-06]
2021-01-29 18:29:16,973 - pyswarms.single.local_best - INFO - Optimize for 500 iters with {'c1': 0.1, 'c2': 0.3, 'w': 0.9, 'k': 5, 'p': 2}
2021-01-29 18:29:45,122 - pyswarms.single.local_best - INFO - Optimization finished | best cost: 1128.5097880747749, best pos: [9.86996603e-01 5.95730636e-01 1.25547946e+02 4.16283501e-01
 1.74703047e-05 1.70482989e-05 1.84223932e-05]
2021-01-29 18:29:45,157 - pyswarms.single.local_best - INFO - Optimize for 500 iters with {'c1': 0.1, 'c2': 0.3, 'w': 0.9, 'k': 5, 'p': 2}
2021-01-29 18:30:10,607 - pyswarms.single.local_best - INFO - Optimization finished | best cost: 1127.4422562817022, best pos: [1.86086869e+00 7.94627670e-01 1.00566559e+02 3.61001090e-01
 9.07669051e-06 6.05577838e-06 1.85632875e-06]
2021-01-29 18:30:10,648 - pyswarms.single.local_best - INFO - Optimize for 500 iters with {'c1': 0.1, 'c2': 0.3, 'w': 0.9, 'k': 5, 'p': 2}
2021-01-29 18:30:38,291 - pyswarms.single.local_best - INFO - Optimization finished | best cost: 1076.0005744859984, best pos: [1.90102371e+00 8.38052264e-01 1.00700074e+02 3.23452228e-01
 9.32882544e-06 3.95049556e-06 3.27356578e-06]
2021-01-29 18:30:38,334 - pyswarms.single.local_best - INFO - Optimize for 500 iters with {'c1': 0.1, 'c2': 0.3, 'w': 0.9, 'k': 5, 'p': 2}
2021-01-29 18:31:05,537 - pyswarms.single.local_best - INFO - Optimization finished | best cost: 1088.7865814733275, best pos: [1.46854468e+00 9.38884182e-01 1.24655883e+02 1.83898025e-01
 1.03015096e-05 1.93165274e-05 1.84192200e-05]
2021-01-29 18:31:05,580 - pyswarms.single.local_best - INFO - Optimize for 500 iters with {'c1': 0.1, 'c2': 0.3, 'w': 0.9, 'k': 5, 'p': 2}
2021-01-29 18:31:30,987 - pyswarms.single.local_best - INFO - Optimization finished | best cost: 1149.371339750488, best pos: [1.97796196e+00 9.63928988e-01 1.01112078e+02 2.52464405e-01
 8.77529175e-06 5.30194556e-06 5.28776887e-06]
2021-01-29 18:31:31,025 - pyswarms.single.local_best - INFO - Optimize for 500 iters with {'c1': 0.1, 'c2': 0.3, 'w': 0.9, 'k': 5, 'p': 2}
2021-01-29 18:31:57,658 - pyswarms.single.local_best - INFO - Optimization finished | best cost: 1077.6963755224572, best pos: [1.46328960e+00 6.75427150e-01 1.02196388e+02 4.57985438e-01
 5.25221694e-06 8.31830415e-06 4.53325467e-06]
2021-01-29 18:31:57,703 - pyswarms.single.local_best - INFO - Optimize for 500 iters with {'c1': 0.1, 'c2': 0.3, 'w': 0.9, 'k': 5, 'p': 2}
2021-01-29 18:32:24,563 - pyswarms.single.local_best - INFO - Optimization finished | best cost: 1141.256142921559, best pos: [1.41603645e+00 5.85968528e-01 9.90872207e+01 5.76492577e-01
 1.66377264e-06 9.30072846e-06 4.46526924e-06]
2021-01-29 18:32:24,602 - pyswarms.single.local_best - INFO - Optimize for 500 iters with {'c1': 0.1, 'c2': 0.3, 'w': 0.9, 'k': 5, 'p': 2}
2021-01-29 18:32:52,412 - pyswarms.single.local_best - INFO - Optimization finished | best cost: 1022.895390627819, best pos: [1.65679224e+00 9.95326724e-01 1.24582071e+02 1.32133317e-01
 4.91103232e-06 7.56430118e-06 1.92581410e-05]
2021-01-29 18:32:52,451 - pyswarms.single.local_best - INFO - Optimize for 500 iters with {'c1': 0.1, 'c2': 0.3, 'w': 0.9, 'k': 5, 'p': 2}
2021-01-29 18:33:20,049 - pyswarms.single.local_best - INFO - Optimization finished | best cost: 1129.836651353397, best pos: [1.47564065e+00 9.26903562e-01 1.23894834e+02 1.82332960e-01
 1.72677851e-05 1.13990335e-05 1.87296948e-05]
2021-01-29 18:33:20,086 - pyswarms.single.local_best - INFO - Optimize for 500 iters with {'c1': 0.1, 'c2': 0.3, 'w': 0.9, 'k': 5, 'p': 2}
2021-01-29 18:33:47,128 - pyswarms.single.local_best - INFO - Optimization finished | best cost: 1158.4262290812553, best pos: [1.35244965e+00 6.92971024e-01 1.00806645e+02 4.56284632e-01
 9.99073112e-06 1.52482925e-06 1.20979514e-05]
2021-01-29 18:33:47,169 - pyswarms.single.local_best - INFO - Optimize for 500 iters with {'c1': 0.1, 'c2': 0.3, 'w': 0.9, 'k': 5, 'p': 2}
2021-01-29 18:34:12,673 - pyswarms.single.local_best - INFO - Optimization finished | best cost: 1142.7066972950856, best pos: [1.99498680e+00 1.00047323e+00 1.01872912e+02 2.22222277e-01
 1.16725094e-05 6.86833990e-06 6.22728994e-06]
2021-01-29 18:34:12,713 - pyswarms.single.local_best - INFO - Optimize for 500 iters with {'c1': 0.1, 'c2': 0.3, 'w': 0.9, 'k': 5, 'p': 2}
2021-01-29 18:34:38,371 - pyswarms.single.local_best - INFO - Optimization finished | best cost: 1121.8885627551676, best pos: [1.65451729e+00 7.07626545e-01 1.00968366e+02 4.30340342e-01
 2.44672841e-06 7.73909870e-06 3.27787210e-06]
2021-01-29 18:34:38,406 - pyswarms.single.local_best - INFO - Optimize for 500 iters with {'c1': 0.1, 'c2': 0.3, 'w': 0.9, 'k': 5, 'p': 2}
2021-01-29 18:35:05,291 - pyswarms.single.local_best - INFO - Optimization finished | best cost: 1079.9744672619213, best pos: [1.68169191e+00 7.92060950e-01 1.02215407e+02 3.59748202e-01
 3.26312112e-06 9.71008079e-06 3.69105445e-06]
2021-01-29 18:35:05,334 - pyswarms.single.local_best - INFO - Optimize for 500 iters with {'c1': 0.1, 'c2': 0.3, 'w': 0.9, 'k': 5, 'p': 2}
2021-01-29 18:35:32,323 - pyswarms.single.local_best - INFO - Optimization finished | best cost: 1118.0127529531358, best pos: [1.86501678e+00 7.80511706e-01 9.95286948e+01 3.69340112e-01
 6.66591744e-06 3.11414185e-06 3.84729740e-06]
2021-01-29 18:35:32,364 - pyswarms.single.local_best - INFO - Optimize for 500 iters with {'c1': 0.1, 'c2': 0.3, 'w': 0.9, 'k': 5, 'p': 2}
2021-01-29 18:35:59,319 - pyswarms.single.local_best - INFO - Optimization finished | best cost: 1168.58646583635, best pos: [1.92476408e+00 1.14090251e+00 1.24171355e+02 6.96690695e-02
 4.27424041e-06 7.07748387e-06 1.90398101e-05]
2021-01-29 18:35:59,354 - pyswarms.single.local_best - INFO - Optimize for 500 iters with {'c1': 0.1, 'c2': 0.3, 'w': 0.9, 'k': 5, 'p': 2}
2021-01-29 18:36:26,487 - pyswarms.single.local_best - INFO - Optimization finished | best cost: 1098.5881279814441, best pos: [1.49947545e+00 9.42782806e-01 1.23249622e+02 1.77844682e-01
 7.47960527e-06 1.80669019e-05 1.85483467e-05]
2021-01-29 18:36:26,527 - pyswarms.single.local_best - INFO - Optimize for 500 iters with {'c1': 0.1, 'c2': 0.3, 'w': 0.9, 'k': 5, 'p': 2}
2021-01-29 18:36:53,655 - pyswarms.single.local_best - INFO - Optimization finished | best cost: 1149.1489371404855, best pos: [1.82392234e+00 8.09379082e-01 1.00622264e+02 3.51268652e-01
 5.11707040e-06 8.29565664e-06 3.06874527e-06]
2021-01-29 18:36:53,695 - pyswarms.single.local_best - INFO - Optimize for 500 iters with {'c1': 0.1, 'c2': 0.3, 'w': 0.9, 'k': 5, 'p': 2}
2021-01-29 18:37:20,518 - pyswarms.single.local_best - INFO - Optimization finished | best cost: 1057.6408551644156, best pos: [1.71370618e+00 6.48381748e-01 9.85440954e+01 5.01309839e-01
 7.76055007e-06 5.21207348e-06 1.07186810e-06]
2021-01-29 18:37:20,554 - pyswarms.single.local_best - INFO - Optimize for 500 iters with {'c1': 0.1, 'c2': 0.3, 'w': 0.9, 'k': 5, 'p': 2}
2021-01-29 18:37:46,262 - pyswarms.single.local_best - INFO - Optimization finished | best cost: 1098.4670408619688, best pos: [1.86673024e+00 7.84684356e-01 9.80807909e+01 3.81863107e-01
 2.76621086e-06 1.20946126e-05 1.71195977e-06]
2021-01-29 18:37:46,294 - pyswarms.single.local_best - INFO - Optimize for 500 iters with {'c1': 0.1, 'c2': 0.3, 'w': 0.9, 'k': 5, 'p': 2}
2021-01-29 18:38:12,225 - pyswarms.single.local_best - INFO - Optimization finished | best cost: 1137.3142339812582, best pos: [1.88039256e+00 7.13793153e-01 1.00825580e+02 4.17392745e-01
 5.32537134e-06 6.38746317e-06 1.93418761e-07]
2021-01-29 18:38:12,266 - pyswarms.single.local_best - INFO - Optimize for 500 iters with {'c1': 0.1, 'c2': 0.3, 'w': 0.9, 'k': 5, 'p': 2}
2021-01-29 18:38:39,694 - pyswarms.single.local_best - INFO - Optimization finished | best cost: 1123.8036522036061, best pos: [1.43301260e+00 7.01761655e-01 1.02321568e+02 4.41769753e-01
 1.21643378e-05 1.96606497e-06 6.33499238e-06]
2021-01-29 18:38:39,730 - pyswarms.single.local_best - INFO - Optimize for 500 iters with {'c1': 0.1, 'c2': 0.3, 'w': 0.9, 'k': 5, 'p': 2}
2021-01-29 18:39:06,810 - pyswarms.single.local_best - INFO - Optimization finished | best cost: 1107.3296941695276, best pos: [1.67882359e+00 6.69534371e-01 1.00226000e+02 4.75914252e-01
 8.22797768e-06 5.54283824e-07 2.63899245e-06]
2021-01-29 18:39:06,850 - pyswarms.single.local_best - INFO - Optimize for 500 iters with {'c1': 0.1, 'c2': 0.3, 'w': 0.9, 'k': 5, 'p': 2}
2021-01-29 18:39:33,558 - pyswarms.single.local_best - INFO - Optimization finished | best cost: 1115.56560837592, best pos: [1.53977930e+00 9.10944341e-01 1.23045900e+02 1.77080066e-01
 7.77112505e-06 7.06896441e-06 1.81656259e-05]
2021-01-29 18:39:33,595 - pyswarms.single.local_best - INFO - Optimize for 500 iters with {'c1': 0.1, 'c2': 0.3, 'w': 0.9, 'k': 5, 'p': 2}
2021-01-29 18:40:01,211 - pyswarms.single.local_best - INFO - Optimization finished | best cost: 1212.7176531823332, best pos: [1.98761583e+00 1.16323537e+00 1.02400796e+02 1.59077612e-01
 3.53054548e-06 1.50813121e-05 1.36225166e-05]
2021-01-29 18:40:01,247 - pyswarms.single.local_best - INFO - Optimize for 500 iters with {'c1': 0.1, 'c2': 0.3, 'w': 0.9, 'k': 5, 'p': 2}
2021-01-29 18:40:28,467 - pyswarms.single.local_best - INFO - Optimization finished | best cost: 1158.2303483030614, best pos: [1.35847835e+00 5.34680360e-01 9.72429911e+01 6.74410635e-01
 8.92949672e-06 7.18967892e-06 1.82520086e-06]
2021-01-29 18:40:28,501 - pyswarms.single.local_best - INFO - Optimize for 500 iters with {'c1': 0.1, 'c2': 0.3, 'w': 0.9, 'k': 5, 'p': 2}
2021-01-29 18:40:54,951 - pyswarms.single.local_best - INFO - Optimization finished | best cost: 1135.4129863247153, best pos: [1.87597479e+00 9.40418791e-01 9.96623691e+01 2.59331247e-01
 8.82994670e-06 9.57973428e-06 9.11665974e-06]
2021-01-29 18:40:54,989 - pyswarms.single.local_best - INFO - Optimize for 500 iters with {'c1': 0.1, 'c2': 0.3, 'w': 0.9, 'k': 5, 'p': 2}
2021-01-29 18:41:22,335 - pyswarms.single.local_best - INFO - Optimization finished | best cost: 1068.1948123665165, best pos: [1.97165886e+00 9.60125168e-01 1.01572741e+02 2.49844933e-01
 5.18473597e-07 8.28439320e-06 6.36521290e-06]
2021-01-29 18:41:22,369 - pyswarms.single.local_best - INFO - Optimize for 500 iters with {'c1': 0.1, 'c2': 0.3, 'w': 0.9, 'k': 5, 'p': 2}
2021-01-29 18:41:49,629 - pyswarms.single.local_best - INFO - Optimization finished | best cost: 1103.2685268613493, best pos: [1.43620274e+00 5.85644734e-01 9.84426961e+01 5.91499650e-01
 2.84554332e-06 9.24077151e-06 2.69705295e-06]
2021-01-29 18:41:49,664 - pyswarms.single.local_best - INFO - Optimize for 500 iters with {'c1': 0.1, 'c2': 0.3, 'w': 0.9, 'k': 5, 'p': 2}
2021-01-29 18:42:16,840 - pyswarms.single.local_best - INFO - Optimization finished | best cost: 1080.6343107476685, best pos: [1.57481449e+00 6.66088181e-01 1.02101136e+02 4.70813227e-01
 2.16229963e-06 5.80362692e-06 2.79098653e-06]
2021-01-29 18:42:16,879 - pyswarms.single.local_best - INFO - Optimize for 500 iters with {'c1': 0.1, 'c2': 0.3, 'w': 0.9, 'k': 5, 'p': 2}
2021-01-29 18:42:43,182 - pyswarms.single.local_best - INFO - Optimization finished | best cost: 1092.2790437592157, best pos: [1.96727981e+00 8.03074494e-01 9.81099064e+01 3.45719838e-01
 1.65724769e-06 2.22913875e-06 6.64672315e-06]
2021-01-29 18:42:43,228 - pyswarms.single.local_best - INFO - Optimize for 500 iters with {'c1': 0.1, 'c2': 0.3, 'w': 0.9, 'k': 5, 'p': 2}
2021-01-29 18:43:10,264 - pyswarms.single.local_best - INFO - Optimization finished | best cost: 1113.7687410712247, best pos: [1.83954714e+00 7.15584642e-01 9.62471353e+01 4.47773343e-01
 6.63876571e-06 8.52074237e-06 1.79355663e-06]
2021-01-29 18:43:10,303 - pyswarms.single.local_best - INFO - Optimize for 500 iters with {'c1': 0.1, 'c2': 0.3, 'w': 0.9, 'k': 5, 'p': 2}
2021-01-29 18:43:37,180 - pyswarms.single.local_best - INFO - Optimization finished | best cost: 1138.0846537447596, best pos: [1.91984202e+00 8.67600995e-01 1.02102387e+02 2.97725446e-01
 1.40765591e-05 3.55932632e-06 2.39635154e-06]
2021-01-29 18:43:37,220 - pyswarms.single.local_best - INFO - Optimize for 500 iters with {'c1': 0.1, 'c2': 0.3, 'w': 0.9, 'k': 5, 'p': 2}
2021-01-29 18:44:04,992 - pyswarms.single.local_best - INFO - Optimization finished | best cost: 1069.364518619546, best pos: [1.77528323e+00 7.71035238e-01 1.00619232e+02 3.74395024e-01
 5.76829375e-06 1.05814362e-05 1.57470238e-06]
2021-01-29 18:44:05,032 - pyswarms.single.local_best - INFO - Optimize for 500 iters with {'c1': 0.1, 'c2': 0.3, 'w': 0.9, 'k': 5, 'p': 2}
2021-01-29 18:44:30,442 - pyswarms.single.local_best - INFO - Optimization finished | best cost: 1138.5993843721656, best pos: [1.41842106e+00 6.64052884e-01 1.00799361e+02 5.04540594e-01
 3.85215228e-06 1.25340552e-05 1.64745110e-06]
2021-01-29 18:44:30,481 - pyswarms.single.local_best - INFO - Optimize for 500 iters with {'c1': 0.1, 'c2': 0.3, 'w': 0.9, 'k': 5, 'p': 2}
2021-01-29 18:44:56,477 - pyswarms.single.local_best - INFO - Optimization finished | best cost: 1133.784951416067, best pos: [1.55920087e+00 7.23594557e-01 1.00045023e+02 4.25833938e-01
 3.46683720e-06 5.62170293e-07 9.26500416e-06]
2021-01-29 18:44:56,510 - pyswarms.single.local_best - INFO - Optimize for 500 iters with {'c1': 0.1, 'c2': 0.3, 'w': 0.9, 'k': 5, 'p': 2}
2021-01-29 18:45:25,262 - pyswarms.single.local_best - INFO - Optimization finished | best cost: 1184.6637314468453, best pos: [1.59292386e+00 7.77313855e-01 1.02169605e+02 3.65200530e-01
 4.46993187e-06 5.03286640e-06 8.33696764e-06]
2021-01-29 18:45:25,301 - pyswarms.single.local_best - INFO - Optimize for 500 iters with {'c1': 0.1, 'c2': 0.3, 'w': 0.9, 'k': 5, 'p': 2}
2021-01-29 18:45:51,588 - pyswarms.single.local_best - INFO - Optimization finished | best cost: 1142.474974145667, best pos: [1.96233838e+00 8.02761207e-01 1.00529560e+02 3.51289847e-01
 5.77773625e-06 7.13191654e-06 1.17638940e-06]
2021-01-29 18:45:51,623 - pyswarms.single.local_best - INFO - Optimize for 500 iters with {'c1': 0.1, 'c2': 0.3, 'w': 0.9, 'k': 5, 'p': 2}
2021-01-29 18:46:17,255 - pyswarms.single.local_best - INFO - Optimization finished | best cost: 1108.7606021729184, best pos: [1.99975598e+00 1.14708077e+00 1.01419205e+02 1.78617966e-01
 8.35228940e-06 8.70713178e-06 8.38285239e-06]
2021-01-29 18:46:17,295 - pyswarms.single.local_best - INFO - Optimize for 500 iters with {'c1': 0.1, 'c2': 0.3, 'w': 0.9, 'k': 5, 'p': 2}
2021-01-29 18:46:46,275 - pyswarms.single.local_best - INFO - Optimization finished | best cost: 1077.6040840361616, best pos: [1.28019792e+00 6.16252351e-01 1.03397826e+02 5.32237904e-01
 5.59761070e-06 8.72205200e-07 8.37550928e-06]
2021-01-29 18:46:46,311 - pyswarms.single.local_best - INFO - Optimize for 500 iters with {'c1': 0.1, 'c2': 0.3, 'w': 0.9, 'k': 5, 'p': 2}
2021-01-29 18:47:12,817 - pyswarms.single.local_best - INFO - Optimization finished | best cost: 1020.2093821682352, best pos: [1.98123020e+00 8.72906954e-01 9.93107124e+01 3.08333842e-01
 1.39179735e-05 1.26397743e-05 2.18156242e-07]
2021-01-29 18:47:12,852 - pyswarms.single.local_best - INFO - Optimize for 500 iters with {'c1': 0.1, 'c2': 0.3, 'w': 0.9, 'k': 5, 'p': 2}
2021-01-29 18:47:40,816 - pyswarms.single.local_best - INFO - Optimization finished | best cost: 1105.0840808545615, best pos: [8.08204914e-01 4.78381608e-01 1.23771837e+02 5.88701292e-01
 1.91701870e-05 1.93756549e-05 1.75216728e-05]
2021-01-29 18:47:40,854 - pyswarms.single.local_best - INFO - Optimize for 500 iters with {'c1': 0.1, 'c2': 0.3, 'w': 0.9, 'k': 5, 'p': 2}
2021-01-29 18:48:07,277 - pyswarms.single.local_best - INFO - Optimization finished | best cost: 1132.4413678317073, best pos: [1.42440779e+00 7.57704962e-01 1.04236085e+02 3.86670614e-01
 1.65251212e-06 4.65883600e-06 1.04324546e-05]
2021-01-29 18:48:07,317 - pyswarms.single.local_best - INFO - Optimize for 500 iters with {'c1': 0.1, 'c2': 0.3, 'w': 0.9, 'k': 5, 'p': 2}
2021-01-29 18:48:35,297 - pyswarms.single.local_best - INFO - Optimization finished | best cost: 1101.9571159583752, best pos: [1.26724073e+00 7.38240837e-01 1.24132298e+02 2.75022116e-01
 8.11793945e-06 1.15765789e-05 1.77244591e-05]
2021-01-29 18:48:35,333 - pyswarms.single.local_best - INFO - Optimize for 500 iters with {'c1': 0.1, 'c2': 0.3, 'w': 0.9, 'k': 5, 'p': 2}
2021-01-29 18:49:03,229 - pyswarms.single.local_best - INFO - Optimization finished | best cost: 1025.8286029422757, best pos: [1.09651085e+00 6.59943388e-01 1.23867822e+02 3.55033421e-01
 1.24633954e-05 1.43842241e-05 1.93233715e-05]
2021-01-29 18:49:03,269 - pyswarms.single.local_best - INFO - Optimize for 500 iters with {'c1': 0.1, 'c2': 0.3, 'w': 0.9, 'k': 5, 'p': 2}
2021-01-29 18:49:30,607 - pyswarms.single.local_best - INFO - Optimization finished | best cost: 1079.198482654238, best pos: [1.75276776e+00 1.06231368e+00 1.24807804e+02 1.19782072e-01
 1.33387551e-05 9.66139527e-06 1.27791202e-05]
2021-01-29 18:49:30,644 - pyswarms.single.local_best - INFO - Optimize for 500 iters with {'c1': 0.1, 'c2': 0.3, 'w': 0.9, 'k': 5, 'p': 2}
2021-01-29 18:49:58,380 - pyswarms.single.local_best - INFO - Optimization finished | best cost: 1080.5849318687167, best pos: [8.87592851e-01 5.20032470e-01 1.24531671e+02 5.15804915e-01
 9.21183594e-06 1.51595671e-05 1.94750725e-05]
2021-01-29 18:49:58,422 - pyswarms.single.local_best - INFO - Optimize for 500 iters with {'c1': 0.1, 'c2': 0.3, 'w': 0.9, 'k': 5, 'p': 2}
2021-01-29 18:50:25,265 - pyswarms.single.local_best - INFO - Optimization finished | best cost: 1091.0934918815879, best pos: [1.96920861e+00 1.01276831e+00 1.01055277e+02 2.27175696e-01
 3.31325908e-06 5.37573976e-06 8.16929375e-06]
2021-01-29 18:50:25,305 - pyswarms.single.local_best - INFO - Optimize for 500 iters with {'c1': 0.1, 'c2': 0.3, 'w': 0.9, 'k': 5, 'p': 2}
2021-01-29 18:50:51,368 - pyswarms.single.local_best - INFO - Optimization finished | best cost: 1152.2369371992684, best pos: [1.61908865e+00 6.52741553e-01 1.01192379e+02 4.94494621e-01
 2.41617409e-06 6.04042184e-06 1.52773969e-06]
2021-01-29 18:50:51,405 - pyswarms.single.local_best - INFO - Optimize for 500 iters with {'c1': 0.1, 'c2': 0.3, 'w': 0.9, 'k': 5, 'p': 2}
2021-01-29 18:51:17,586 - pyswarms.single.local_best - INFO - Optimization finished | best cost: 1108.6831795152912, best pos: [1.64180336e+00 6.95217845e-01 1.00355707e+02 4.53792854e-01
 1.40935244e-05 3.92258154e-06 7.51219806e-07]
2021-01-29 18:51:17,627 - pyswarms.single.local_best - INFO - Optimize for 500 iters with {'c1': 0.1, 'c2': 0.3, 'w': 0.9, 'k': 5, 'p': 2}
2021-01-29 18:51:45,772 - pyswarms.single.local_best - INFO - Optimization finished | best cost: 1120.2112263514582, best pos: [1.55462865e+00 9.63487332e-01 1.23854533e+02 1.56800506e-01
 1.48176517e-05 1.10018374e-05 1.93794167e-05]
2021-01-29 18:51:45,813 - pyswarms.single.local_best - INFO - Optimize for 500 iters with {'c1': 0.1, 'c2': 0.3, 'w': 0.9, 'k': 5, 'p': 2}
2021-01-29 18:52:13,107 - pyswarms.single.local_best - INFO - Optimization finished | best cost: 1131.806811706998, best pos: [1.74195470e+00 7.16003040e-01 9.90440527e+01 4.27834589e-01
 7.04708895e-06 8.28418089e-06 1.93098381e-06]
2021-01-29 18:52:13,141 - pyswarms.single.local_best - INFO - Optimize for 500 iters with {'c1': 0.1, 'c2': 0.3, 'w': 0.9, 'k': 5, 'p': 2}
2021-01-29 18:52:41,059 - pyswarms.single.local_best - INFO - Optimization finished | best cost: 1166.7010331829845, best pos: [1.98181360e+00 9.13902094e-01 1.02125059e+02 2.72862489e-01
 3.95419155e-06 9.17959296e-06 3.09984196e-06]
2021-01-29 18:52:41,098 - pyswarms.single.local_best - INFO - Optimize for 500 iters with {'c1': 0.1, 'c2': 0.3, 'w': 0.9, 'k': 5, 'p': 2}
2021-01-29 18:53:08,070 - pyswarms.single.local_best - INFO - Optimization finished | best cost: 1182.7448891777863, best pos: [1.94201843e+00 9.28473259e-01 1.00653920e+02 2.76979751e-01
 2.07369951e-06 7.56022649e-06 5.62314726e-06]
2021-01-29 18:53:08,111 - pyswarms.single.local_best - INFO - Optimize for 500 iters with {'c1': 0.1, 'c2': 0.3, 'w': 0.9, 'k': 5, 'p': 2}
2021-01-29 18:53:33,728 - pyswarms.single.local_best - INFO - Optimization finished | best cost: 1127.6687176261744, best pos: [1.94120703e+00 8.92766877e-01 9.85597306e+01 2.94284396e-01
 1.64820832e-05 1.15228165e-05 2.70938026e-06]
2021-01-29 18:53:33,762 - pyswarms.single.local_best - INFO - Optimize for 500 iters with {'c1': 0.1, 'c2': 0.3, 'w': 0.9, 'k': 5, 'p': 2}
2021-01-29 18:54:01,666 - pyswarms.single.local_best - INFO - Optimization finished | best cost: 1029.5320977691094, best pos: [1.99525759e+00 9.57366986e-01 1.01277189e+02 2.38572666e-01
 5.25538056e-06 9.47121382e-06 6.26542107e-06]
2021-01-29 18:54:01,702 - pyswarms.single.local_best - INFO - Optimize for 500 iters with {'c1': 0.1, 'c2': 0.3, 'w': 0.9, 'k': 5, 'p': 2}
2021-01-29 18:54:29,226 - pyswarms.single.local_best - INFO - Optimization finished | best cost: 1127.020817225472, best pos: [1.60936524e+00 9.92235757e-01 1.24081062e+02 1.44585780e-01
 9.94017612e-06 1.04817207e-05 1.89734979e-05]
2021-01-29 18:54:29,264 - pyswarms.single.local_best - INFO - Optimize for 500 iters with {'c1': 0.1, 'c2': 0.3, 'w': 0.9, 'k': 5, 'p': 2}
2021-01-29 18:54:55,137 - pyswarms.single.local_best - INFO - Optimization finished | best cost: 1113.8040643326365, best pos: [1.82317580e+00 7.74586381e-01 1.01046919e+02 3.62636610e-01
 8.22391431e-06 7.98006989e-06 1.83326869e-06]
2021-01-29 18:54:55,177 - pyswarms.single.local_best - INFO - Optimize for 500 iters with {'c1': 0.1, 'c2': 0.3, 'w': 0.9, 'k': 5, 'p': 2}
2021-01-29 18:55:20,923 - pyswarms.single.local_best - INFO - Optimization finished | best cost: 1076.233337072173, best pos: [1.92811557e+00 7.90691330e-01 1.00175904e+02 3.61490539e-01
 9.45932606e-06 2.97214564e-06 2.21861435e-06]
2021-01-29 18:55:20,962 - pyswarms.single.local_best - INFO - Optimize for 500 iters with {'c1': 0.1, 'c2': 0.3, 'w': 0.9, 'k': 5, 'p': 2}
2021-01-29 18:55:49,070 - pyswarms.single.local_best - INFO - Optimization finished | best cost: 1091.851393357302, best pos: [1.85771734e+00 8.17333334e-01 1.02274960e+02 3.34009948e-01
 3.60124339e-06 4.65868808e-06 3.31236444e-06]
2021-01-29 18:55:49,106 - pyswarms.single.local_best - INFO - Optimize for 500 iters with {'c1': 0.1, 'c2': 0.3, 'w': 0.9, 'k': 5, 'p': 2}
2021-01-29 18:56:16,748 - pyswarms.single.local_best - INFO - Optimization finished | best cost: 1087.6949117381218, best pos: [1.19785235e+00 5.86000221e-01 1.00300098e+02 5.92283719e-01
 2.19640151e-07 1.10232508e-05 8.90263195e-06]
2021-01-29 18:56:16,783 - pyswarms.single.local_best - INFO - Optimize for 500 iters with {'c1': 0.1, 'c2': 0.3, 'w': 0.9, 'k': 5, 'p': 2}
2021-01-29 18:56:45,742 - pyswarms.single.local_best - INFO - Optimization finished | best cost: 1078.7266341315622, best pos: [1.91427922e+00 8.13555545e-01 1.00594167e+02 3.46344820e-01
 7.90779760e-06 1.08089558e-06 3.33486465e-06]
2021-01-29 18:56:45,782 - pyswarms.single.local_best - INFO - Optimize for 500 iters with {'c1': 0.1, 'c2': 0.3, 'w': 0.9, 'k': 5, 'p': 2}
2021-01-29 18:57:11,382 - pyswarms.single.local_best - INFO - Optimization finished | best cost: 1125.428217246922, best pos: [1.70390393e+00 1.06341659e+00 1.25723007e+02 1.17185881e-01
 6.97475950e-06 9.45079038e-06 1.90910951e-05]
2021-01-29 18:57:11,423 - pyswarms.single.local_best - INFO - Optimize for 500 iters with {'c1': 0.1, 'c2': 0.3, 'w': 0.9, 'k': 5, 'p': 2}
2021-01-29 18:57:34,446 - pyswarms.single.local_best - INFO - Optimization finished | best cost: 457.75506629977605, best pos: [9.35284683e-01 1.94135981e+00 1.39405170e+02 4.79246784e-01
 2.39520921e-05 2.49029572e-05 2.77282166e-05]
2021-01-29 18:57:34,482 - pyswarms.single.local_best - INFO - Optimize for 500 iters with {'c1': 0.1, 'c2': 0.3, 'w': 0.9, 'k': 5, 'p': 2}
2021-01-29 18:57:57,882 - pyswarms.single.local_best - INFO - Optimization finished | best cost: 529.0769987253747, best pos: [1.29207599e+00 1.77697067e+00 1.36155849e+02 2.76221899e-01
 1.97033538e-05 2.10200777e-05 2.52205759e-05]
2021-01-29 18:57:57,921 - pyswarms.single.local_best - INFO - Optimize for 500 iters with {'c1': 0.1, 'c2': 0.3, 'w': 0.9, 'k': 5, 'p': 2}
2021-01-29 18:58:20,616 - pyswarms.single.local_best - INFO - Optimization finished | best cost: 384.8999850886781, best pos: [9.13280650e-01 1.93961693e+00 1.39447707e+02 5.07357079e-01
 2.57698390e-05 2.73700633e-05 2.44318932e-05]
2021-01-29 18:58:20,654 - pyswarms.single.local_best - INFO - Optimize for 500 iters with {'c1': 0.1, 'c2': 0.3, 'w': 0.9, 'k': 5, 'p': 2}
2021-01-29 18:58:44,246 - pyswarms.single.local_best - INFO - Optimization finished | best cost: 470.3971366722345, best pos: [1.05792454e+00 1.95727398e+00 1.39082303e+02 3.92985359e-01
 2.75065015e-05 2.10832260e-05 2.77515641e-05]
2021-01-29 18:58:44,285 - pyswarms.single.local_best - INFO - Optimize for 500 iters with {'c1': 0.1, 'c2': 0.3, 'w': 0.9, 'k': 5, 'p': 2}
2021-01-29 18:59:08,858 - pyswarms.single.local_best - INFO - Optimization finished | best cost: 468.11742823761494, best pos: [1.04534063e+00 1.88161382e+00 1.38970058e+02 4.10621830e-01
 2.65141820e-05 1.73419609e-05 2.84768175e-05]
2021-01-29 18:59:08,896 - pyswarms.single.local_best - INFO - Optimize for 500 iters with {'c1': 0.1, 'c2': 0.3, 'w': 0.9, 'k': 5, 'p': 2}
2021-01-29 18:59:32,634 - pyswarms.single.local_best - INFO - Optimization finished | best cost: 472.2838880821581, best pos: [1.28078234e+00 1.71935291e+00 1.36909689e+02 2.76724021e-01
 1.78440024e-05 2.45568508e-05 2.77034289e-05]
2021-01-29 18:59:32,665 - pyswarms.single.local_best - INFO - Optimize for 500 iters with {'c1': 0.1, 'c2': 0.3, 'w': 0.9, 'k': 5, 'p': 2}
2021-01-29 18:59:56,152 - pyswarms.single.local_best - INFO - Optimization finished | best cost: 500.32763271192806, best pos: [1.16243316e+00 1.80522653e+00 1.37446467e+02 3.26076262e-01
 2.43274279e-05 2.69128780e-05 2.82483986e-05]
2021-01-29 18:59:56,191 - pyswarms.single.local_best - INFO - Optimize for 500 iters with {'c1': 0.1, 'c2': 0.3, 'w': 0.9, 'k': 5, 'p': 2}
2021-01-29 19:00:20,478 - pyswarms.single.local_best - INFO - Optimization finished | best cost: 423.6752362791413, best pos: [9.85054047e-01 1.86313274e+00 1.38939422e+02 4.48308726e-01
 1.61358815e-05 2.78891601e-05 2.68091598e-05]
2021-01-29 19:00:20,514 - pyswarms.single.local_best - INFO - Optimize for 500 iters with {'c1': 0.1, 'c2': 0.3, 'w': 0.9, 'k': 5, 'p': 2}
2021-01-29 19:00:44,766 - pyswarms.single.local_best - INFO - Optimization finished | best cost: 468.67378041302567, best pos: [1.21494454e+00 1.62901491e+00 1.36160600e+02 2.99931816e-01
 2.83174235e-05 2.44559135e-05 2.72084558e-05]
2021-01-29 19:00:44,806 - pyswarms.single.local_best - INFO - Optimize for 500 iters with {'c1': 0.1, 'c2': 0.3, 'w': 0.9, 'k': 5, 'p': 2}
2021-01-29 19:01:08,802 - pyswarms.single.local_best - INFO - Optimization finished | best cost: 461.4636797330278, best pos: [1.42785292e+00 1.86990407e+00 1.36396176e+02 2.09555326e-01
 1.88996653e-05 2.20588452e-05 2.78170556e-05]
2021-01-29 19:01:08,843 - pyswarms.single.local_best - INFO - Optimize for 500 iters with {'c1': 0.1, 'c2': 0.3, 'w': 0.9, 'k': 5, 'p': 2}
2021-01-29 19:01:32,829 - pyswarms.single.local_best - INFO - Optimization finished | best cost: 473.15572205945796, best pos: [8.79513624e-01 1.80008987e+00 1.38802210e+02 5.31725229e-01
 2.14978343e-05 2.62715261e-05 2.84614876e-05]
2021-01-29 19:01:32,867 - pyswarms.single.local_best - INFO - Optimize for 500 iters with {'c1': 0.1, 'c2': 0.3, 'w': 0.9, 'k': 5, 'p': 2}
2021-01-29 19:01:57,235 - pyswarms.single.local_best - INFO - Optimization finished | best cost: 516.7441639112278, best pos: [1.25553131e+00 1.84821963e+00 1.36322752e+02 2.80964600e-01
 2.23603194e-05 2.15386950e-05 2.83686189e-05]
2021-01-29 19:01:57,270 - pyswarms.single.local_best - INFO - Optimize for 500 iters with {'c1': 0.1, 'c2': 0.3, 'w': 0.9, 'k': 5, 'p': 2}
2021-01-29 19:02:21,877 - pyswarms.single.local_best - INFO - Optimization finished | best cost: 491.1138648314144, best pos: [1.37160101e+00 1.87260199e+00 1.37633704e+02 2.37254049e-01
 2.40739969e-05 2.59666533e-05 2.81955717e-05]
2021-01-29 19:02:21,911 - pyswarms.single.local_best - INFO - Optimize for 500 iters with {'c1': 0.1, 'c2': 0.3, 'w': 0.9, 'k': 5, 'p': 2}
2021-01-29 19:02:45,787 - pyswarms.single.local_best - INFO - Optimization finished | best cost: 536.312286096078, best pos: [1.20400558e+00 1.88147292e+00 1.39255845e+02 3.40351459e-01
 1.86585395e-05 2.59293259e-05 1.79858728e-05]
2021-01-29 19:02:45,823 - pyswarms.single.local_best - INFO - Optimize for 500 iters with {'c1': 0.1, 'c2': 0.3, 'w': 0.9, 'k': 5, 'p': 2}
2021-01-29 19:03:09,450 - pyswarms.single.local_best - INFO - Optimization finished | best cost: 487.47592506992487, best pos: [1.20010862e+00 1.79415504e+00 1.36946563e+02 2.97840059e-01
 2.78831804e-05 2.79162368e-05 2.82829403e-05]
2021-01-29 19:03:09,487 - pyswarms.single.local_best - INFO - Optimize for 500 iters with {'c1': 0.1, 'c2': 0.3, 'w': 0.9, 'k': 5, 'p': 2}
2021-01-29 19:03:33,322 - pyswarms.single.local_best - INFO - Optimization finished | best cost: 433.19216110831735, best pos: [9.95887541e-01 1.91788459e+00 1.38979190e+02 4.42338445e-01
 2.67196862e-05 2.79099361e-05 2.28504712e-05]
2021-01-29 19:03:33,363 - pyswarms.single.local_best - INFO - Optimize for 500 iters with {'c1': 0.1, 'c2': 0.3, 'w': 0.9, 'k': 5, 'p': 2}
2021-01-29 19:03:56,284 - pyswarms.single.local_best - INFO - Optimization finished | best cost: 494.89505230438954, best pos: [9.63500795e-01 1.44666866e+00 1.38344689e+02 4.69338728e-01
 2.51177830e-05 2.14623682e-05 2.83632034e-05]
2021-01-29 19:03:56,324 - pyswarms.single.local_best - INFO - Optimize for 500 iters with {'c1': 0.1, 'c2': 0.3, 'w': 0.9, 'k': 5, 'p': 2}
2021-01-29 19:04:20,309 - pyswarms.single.local_best - INFO - Optimization finished | best cost: 529.2688320699151, best pos: [9.35504406e-01 1.14126153e+00 1.35970796e+02 5.01917086e-01
 2.29812967e-05 1.72981006e-05 2.76137028e-05]
2021-01-29 19:04:20,351 - pyswarms.single.local_best - INFO - Optimize for 500 iters with {'c1': 0.1, 'c2': 0.3, 'w': 0.9, 'k': 5, 'p': 2}
2021-01-29 19:04:44,832 - pyswarms.single.local_best - INFO - Optimization finished | best cost: 475.7962923174684, best pos: [7.82214180e-01 1.23379126e+00 1.38247483e+02 6.59433612e-01
 7.32045360e-06 2.55863822e-05 2.48789952e-05]
2021-01-29 19:04:44,872 - pyswarms.single.local_best - INFO - Optimize for 500 iters with {'c1': 0.1, 'c2': 0.3, 'w': 0.9, 'k': 5, 'p': 2}
2021-01-29 19:05:09,384 - pyswarms.single.local_best - INFO - Optimization finished | best cost: 512.8163312012612, best pos: [1.90759940e+00 1.10771094e+00 9.89515201e+01 3.47998558e-01
 1.24653201e-06 1.83176690e-05 2.84533951e-05]
2021-01-29 19:05:09,423 - pyswarms.single.local_best - INFO - Optimize for 500 iters with {'c1': 0.1, 'c2': 0.3, 'w': 0.9, 'k': 5, 'p': 2}
2021-01-29 19:05:35,342 - pyswarms.single.local_best - INFO - Optimization finished | best cost: 423.3492070289189, best pos: [8.24586115e-01 1.70571195e+00 1.39229091e+02 5.86223393e-01
 2.77715055e-05 2.45600497e-05 2.72230552e-05]
2021-01-29 19:05:35,378 - pyswarms.single.local_best - INFO - Optimize for 500 iters with {'c1': 0.1, 'c2': 0.3, 'w': 0.9, 'k': 5, 'p': 2}
2021-01-29 19:05:58,395 - pyswarms.single.local_best - INFO - Optimization finished | best cost: 509.73562157685524, best pos: [9.15969986e-01 1.22060194e+00 1.39755897e+02 5.22837184e-01
 2.71148535e-05 1.28333598e-05 2.83916840e-05]
2021-01-29 19:05:58,430 - pyswarms.single.local_best - INFO - Optimize for 500 iters with {'c1': 0.1, 'c2': 0.3, 'w': 0.9, 'k': 5, 'p': 2}
2021-01-29 19:06:22,250 - pyswarms.single.local_best - INFO - Optimization finished | best cost: 481.1089231947128, best pos: [1.00269490e+00 1.90656986e+00 1.40309302e+02 4.50486599e-01
 2.64936666e-05 1.50421594e-05 2.68359048e-05]
2021-01-29 19:06:22,282 - pyswarms.single.local_best - INFO - Optimize for 500 iters with {'c1': 0.1, 'c2': 0.3, 'w': 0.9, 'k': 5, 'p': 2}
2021-01-29 19:06:45,698 - pyswarms.single.local_best - INFO - Optimization finished | best cost: 493.29692628712286, best pos: [1.21682567e+00 1.87099643e+00 1.37168637e+02 3.04295391e-01
 2.20784214e-05 2.19893297e-05 2.84604788e-05]
2021-01-29 19:06:45,736 - pyswarms.single.local_best - INFO - Optimize for 500 iters with {'c1': 0.1, 'c2': 0.3, 'w': 0.9, 'k': 5, 'p': 2}
2021-01-29 19:07:09,309 - pyswarms.single.local_best - INFO - Optimization finished | best cost: 456.6477573758541, best pos: [1.09407227e+00 1.94457143e+00 1.40346784e+02 3.84024371e-01
 2.49040128e-05 2.60698620e-05 2.63607663e-05]
2021-01-29 19:07:09,348 - pyswarms.single.local_best - INFO - Optimize for 500 iters with {'c1': 0.1, 'c2': 0.3, 'w': 0.9, 'k': 5, 'p': 2}
2021-01-29 19:07:32,820 - pyswarms.single.local_best - INFO - Optimization finished | best cost: 491.827768077653, best pos: [1.03217184e+00 1.79282512e+00 1.38595194e+02 4.13959419e-01
 2.46163414e-05 2.63986275e-05 2.77717492e-05]
2021-01-29 19:07:32,859 - pyswarms.single.local_best - INFO - Optimize for 500 iters with {'c1': 0.1, 'c2': 0.3, 'w': 0.9, 'k': 5, 'p': 2}
2021-01-29 19:07:56,239 - pyswarms.single.local_best - INFO - Optimization finished | best cost: 481.59785423275076, best pos: [9.37897220e-01 1.53255083e+00 1.38744346e+02 4.74051877e-01
 2.68752167e-05 2.69758573e-05 2.82498468e-05]
2021-01-29 19:07:56,283 - pyswarms.single.local_best - INFO - Optimize for 500 iters with {'c1': 0.1, 'c2': 0.3, 'w': 0.9, 'k': 5, 'p': 2}
2021-01-29 19:08:19,363 - pyswarms.single.local_best - INFO - Optimization finished | best cost: 501.1377047116167, best pos: [1.26627437e+00 1.73172729e+00 1.37889091e+02 2.75320727e-01
 2.50998252e-05 2.80878859e-05 2.76270333e-05]
2021-01-29 19:08:19,399 - pyswarms.single.local_best - INFO - Optimize for 500 iters with {'c1': 0.1, 'c2': 0.3, 'w': 0.9, 'k': 5, 'p': 2}
2021-01-29 19:08:42,510 - pyswarms.single.local_best - INFO - Optimization finished | best cost: 426.49122908134507, best pos: [1.08757729e+00 1.88615326e+00 1.39465569e+02 3.86313003e-01
 2.20704563e-05 2.13884713e-05 2.61358424e-05]
2021-01-29 19:08:42,550 - pyswarms.single.local_best - INFO - Optimize for 500 iters with {'c1': 0.1, 'c2': 0.3, 'w': 0.9, 'k': 5, 'p': 2}
2021-01-29 19:09:06,346 - pyswarms.single.local_best - INFO - Optimization finished | best cost: 485.46667408352454, best pos: [1.24948336e+00 1.85595567e+00 1.38393816e+02 3.04622069e-01
 9.42300004e-07 2.74408794e-05 2.75254806e-05]
2021-01-29 19:09:06,384 - pyswarms.single.local_best - INFO - Optimize for 500 iters with {'c1': 0.1, 'c2': 0.3, 'w': 0.9, 'k': 5, 'p': 2}
2021-01-29 19:09:28,982 - pyswarms.single.local_best - INFO - Optimization finished | best cost: 473.484477554135, best pos: [1.01505892e+00 1.99162715e+00 1.38912458e+02 4.38271131e-01
 2.44707139e-05 2.14159337e-05 2.13067617e-05]
2021-01-29 19:09:29,019 - pyswarms.single.local_best - INFO - Optimize for 500 iters with {'c1': 0.1, 'c2': 0.3, 'w': 0.9, 'k': 5, 'p': 2}
2021-01-29 19:09:51,729 - pyswarms.single.local_best - INFO - Optimization finished | best cost: 476.24049468109047, best pos: [1.44533927e+00 1.85888691e+00 1.36196297e+02 2.06179801e-01
 2.05683539e-05 1.54721868e-05 2.83374868e-05]
2021-01-29 19:09:51,770 - pyswarms.single.local_best - INFO - Optimize for 500 iters with {'c1': 0.1, 'c2': 0.3, 'w': 0.9, 'k': 5, 'p': 2}
2021-01-29 19:10:15,094 - pyswarms.single.local_best - INFO - Optimization finished | best cost: 530.9897240684352, best pos: [1.71359188e+00 1.42227655e+00 1.16273215e+02 1.97915309e-01
 1.58476687e-05 2.77203736e-05 1.76770657e-05]
2021-01-29 19:10:15,128 - pyswarms.single.local_best - INFO - Optimize for 500 iters with {'c1': 0.1, 'c2': 0.3, 'w': 0.9, 'k': 5, 'p': 2}
2021-01-29 19:10:38,839 - pyswarms.single.local_best - INFO - Optimization finished | best cost: 490.104696295646, best pos: [7.92080513e-01 1.93645566e+00 1.39420244e+02 6.22561373e-01
 2.21960324e-05 2.32636874e-05 2.43561591e-05]
2021-01-29 19:10:38,877 - pyswarms.single.local_best - INFO - Optimize for 500 iters with {'c1': 0.1, 'c2': 0.3, 'w': 0.9, 'k': 5, 'p': 2}
2021-01-29 19:11:02,306 - pyswarms.single.local_best - INFO - Optimization finished | best cost: 503.8453023691661, best pos: [1.04070383e+00 1.26174182e+00 1.35314234e+02 4.17903164e-01
 2.65824636e-05 2.75067904e-05 2.44760520e-05]
2021-01-29 19:11:02,342 - pyswarms.single.local_best - INFO - Optimize for 500 iters with {'c1': 0.1, 'c2': 0.3, 'w': 0.9, 'k': 5, 'p': 2}
2021-01-29 19:11:26,234 - pyswarms.single.local_best - INFO - Optimization finished | best cost: 501.9506137253359, best pos: [1.28442076e+00 1.90552146e+00 1.38115848e+02 2.77122003e-01
 1.59732544e-05 2.44009023e-05 2.71059358e-05]
2021-01-29 19:11:26,267 - pyswarms.single.local_best - INFO - Optimize for 500 iters with {'c1': 0.1, 'c2': 0.3, 'w': 0.9, 'k': 5, 'p': 2}
2021-01-29 19:11:49,685 - pyswarms.single.local_best - INFO - Optimization finished | best cost: 427.7658944705099, best pos: [8.39549393e-01 1.69028862e+00 1.38849512e+02 5.58606527e-01
 2.74035661e-05 2.31035513e-05 2.42878801e-05]
2021-01-29 19:11:49,724 - pyswarms.single.local_best - INFO - Optimize for 500 iters with {'c1': 0.1, 'c2': 0.3, 'w': 0.9, 'k': 5, 'p': 2}
2021-01-29 19:12:13,924 - pyswarms.single.local_best - INFO - Optimization finished | best cost: 432.9062526039887, best pos: [1.05750022e+00 1.75145500e+00 1.38539275e+02 3.97100218e-01
 2.82596029e-05 2.45235926e-05 2.44394114e-05]
2021-01-29 19:12:13,969 - pyswarms.single.local_best - INFO - Optimize for 500 iters with {'c1': 0.1, 'c2': 0.3, 'w': 0.9, 'k': 5, 'p': 2}
2021-01-29 19:12:38,302 - pyswarms.single.local_best - INFO - Optimization finished | best cost: 470.89556880420486, best pos: [9.13963393e-01 1.95463490e+00 1.39958595e+02 5.19526259e-01
 2.28116483e-05 2.24271869e-05 2.35787366e-05]
2021-01-29 19:12:38,344 - pyswarms.single.local_best - INFO - Optimize for 500 iters with {'c1': 0.1, 'c2': 0.3, 'w': 0.9, 'k': 5, 'p': 2}
2021-01-29 19:13:02,045 - pyswarms.single.local_best - INFO - Optimization finished | best cost: 574.5515228798828, best pos: [8.19094190e-01 1.70881349e+00 1.39415304e+02 6.45562526e-01
 2.08321594e-05 2.26146244e-05 1.56995363e-05]
2021-01-29 19:13:02,083 - pyswarms.single.local_best - INFO - Optimize for 500 iters with {'c1': 0.1, 'c2': 0.3, 'w': 0.9, 'k': 5, 'p': 2}
2021-01-29 19:13:26,377 - pyswarms.single.local_best - INFO - Optimization finished | best cost: 546.0799510857989, best pos: [1.31517441e+00 1.92719739e+00 1.36357781e+02 2.54407011e-01
 1.93235538e-05 2.54335730e-05 2.46016199e-05]
2021-01-29 19:13:26,412 - pyswarms.single.local_best - INFO - Optimize for 500 iters with {'c1': 0.1, 'c2': 0.3, 'w': 0.9, 'k': 5, 'p': 2}
2021-01-29 19:13:50,426 - pyswarms.single.local_best - INFO - Optimization finished | best cost: 464.3258503617268, best pos: [1.02689734e+00 1.86291381e+00 1.40534296e+02 4.31752655e-01
 2.07923982e-05 2.18996961e-05 2.74918378e-05]
2021-01-29 19:13:50,464 - pyswarms.single.local_best - INFO - Optimize for 500 iters with {'c1': 0.1, 'c2': 0.3, 'w': 0.9, 'k': 5, 'p': 2}
2021-01-29 19:14:13,851 - pyswarms.single.local_best - INFO - Optimization finished | best cost: 472.95655038587876, best pos: [1.24319020e+00 1.98834270e+00 1.37836280e+02 2.93465807e-01
 2.77513442e-05 2.61856864e-05 2.44547989e-05]
2021-01-29 19:14:13,889 - pyswarms.single.local_best - INFO - Optimize for 500 iters with {'c1': 0.1, 'c2': 0.3, 'w': 0.9, 'k': 5, 'p': 2}
2021-01-29 19:14:37,436 - pyswarms.single.local_best - INFO - Optimization finished | best cost: 445.22233722390195, best pos: [1.00811075e+00 1.80143905e+00 1.38638508e+02 4.30686853e-01
 2.72454519e-05 2.42283150e-05 2.54714544e-05]
2021-01-29 19:14:37,477 - pyswarms.single.local_best - INFO - Optimize for 500 iters with {'c1': 0.1, 'c2': 0.3, 'w': 0.9, 'k': 5, 'p': 2}
2021-01-29 19:15:00,206 - pyswarms.single.local_best - INFO - Optimization finished | best cost: 453.31095461316147, best pos: [9.35276208e-01 1.83389324e+00 1.39328526e+02 4.85800247e-01
 2.57082832e-05 2.29687565e-05 2.74997384e-05]
2021-01-29 19:15:00,245 - pyswarms.single.local_best - INFO - Optimize for 500 iters with {'c1': 0.1, 'c2': 0.3, 'w': 0.9, 'k': 5, 'p': 2}
2021-01-29 19:15:23,414 - pyswarms.single.local_best - INFO - Optimization finished | best cost: 488.2128771420204, best pos: [1.13504885e+00 1.92416813e+00 1.39416905e+02 3.51437005e-01
 1.73885073e-05 2.31381227e-05 2.84892750e-05]
2021-01-29 19:15:23,454 - pyswarms.single.local_best - INFO - Optimize for 500 iters with {'c1': 0.1, 'c2': 0.3, 'w': 0.9, 'k': 5, 'p': 2}
2021-01-29 19:15:47,318 - pyswarms.single.local_best - INFO - Optimization finished | best cost: 541.7037813580724, best pos: [1.49493318e+00 1.67604715e+00 1.36328602e+02 1.96340612e-01
 2.51018272e-05 2.38851547e-05 2.69336941e-05]
2021-01-29 19:15:47,357 - pyswarms.single.local_best - INFO - Optimize for 500 iters with {'c1': 0.1, 'c2': 0.3, 'w': 0.9, 'k': 5, 'p': 2}
2021-01-29 19:16:11,620 - pyswarms.single.local_best - INFO - Optimization finished | best cost: 433.09350393102244, best pos: [9.54471312e-01 1.93154730e+00 1.38863213e+02 4.61657125e-01
 2.67391826e-05 1.95251417e-05 2.68108198e-05]
2021-01-29 19:16:11,667 - pyswarms.single.local_best - INFO - Optimize for 500 iters with {'c1': 0.1, 'c2': 0.3, 'w': 0.9, 'k': 5, 'p': 2}
2021-01-29 19:16:35,926 - pyswarms.single.local_best - INFO - Optimization finished | best cost: 476.73362676181034, best pos: [9.97389486e-01 1.83708015e+00 1.39786822e+02 4.58349097e-01
 2.38907114e-05 1.46236532e-05 2.73265845e-05]
2021-01-29 19:16:35,960 - pyswarms.single.local_best - INFO - Optimize for 500 iters with {'c1': 0.1, 'c2': 0.3, 'w': 0.9, 'k': 5, 'p': 2}
2021-01-29 19:17:00,435 - pyswarms.single.local_best - INFO - Optimization finished | best cost: 450.190632294189, best pos: [9.16983204e-01 1.70830047e+00 1.39848319e+02 5.07296304e-01
 2.53502649e-05 2.73763267e-05 2.77375076e-05]
2021-01-29 19:17:00,474 - pyswarms.single.local_best - INFO - Optimize for 500 iters with {'c1': 0.1, 'c2': 0.3, 'w': 0.9, 'k': 5, 'p': 2}
2021-01-29 19:17:25,771 - pyswarms.single.local_best - INFO - Optimization finished | best cost: 440.0539219334613, best pos: [1.16774933e+00 1.89176310e+00 1.38729508e+02 3.35055728e-01
 2.84656751e-05 1.21038136e-05 2.84284843e-05]
2021-01-29 19:17:25,809 - pyswarms.single.local_best - INFO - Optimize for 500 iters with {'c1': 0.1, 'c2': 0.3, 'w': 0.9, 'k': 5, 'p': 2}
2021-01-29 19:17:50,427 - pyswarms.single.local_best - INFO - Optimization finished | best cost: 501.9957790533437, best pos: [9.89467444e-01 1.90079956e+00 1.39678087e+02 4.53467289e-01
 1.58753637e-05 2.81217951e-05 2.74892987e-05]
2021-01-29 19:17:50,466 - pyswarms.single.local_best - INFO - Optimize for 500 iters with {'c1': 0.1, 'c2': 0.3, 'w': 0.9, 'k': 5, 'p': 2}
2021-01-29 19:18:14,541 - pyswarms.single.local_best - INFO - Optimization finished | best cost: 496.6813646746482, best pos: [1.35528616e+00 1.94123025e+00 1.40862217e+02 2.65550097e-01
 9.15364448e-06 1.52907511e-05 2.69377089e-05]
2021-01-29 19:18:14,577 - pyswarms.single.local_best - INFO - Optimize for 500 iters with {'c1': 0.1, 'c2': 0.3, 'w': 0.9, 'k': 5, 'p': 2}
2021-01-29 19:18:38,543 - pyswarms.single.local_best - INFO - Optimization finished | best cost: 494.8842592626574, best pos: [1.10895671e+00 1.42752906e+00 1.38479918e+02 3.92266306e-01
 1.54645896e-05 1.23798028e-05 2.82620126e-05]
2021-01-29 19:18:38,584 - pyswarms.single.local_best - INFO - Optimize for 500 iters with {'c1': 0.1, 'c2': 0.3, 'w': 0.9, 'k': 5, 'p': 2}
2021-01-29 19:19:02,211 - pyswarms.single.local_best - INFO - Optimization finished | best cost: 472.32914592056954, best pos: [8.59360862e-01 1.89831851e+00 1.39723455e+02 5.58323530e-01
 2.38826456e-05 2.25603773e-05 2.63493974e-05]
2021-01-29 19:19:02,249 - pyswarms.single.local_best - INFO - Optimize for 500 iters with {'c1': 0.1, 'c2': 0.3, 'w': 0.9, 'k': 5, 'p': 2}
2021-01-29 19:19:26,474 - pyswarms.single.local_best - INFO - Optimization finished | best cost: 566.8995583354895, best pos: [1.82106808e+00 1.01872948e+00 1.02811296e+02 3.62947696e-01
 2.72606573e-05 1.28944538e-05 2.22835716e-05]
2021-01-29 19:19:26,515 - pyswarms.single.local_best - INFO - Optimize for 500 iters with {'c1': 0.1, 'c2': 0.3, 'w': 0.9, 'k': 5, 'p': 2}
2021-01-29 19:19:50,161 - pyswarms.single.local_best - INFO - Optimization finished | best cost: 484.81160570683033, best pos: [8.69143211e-01 1.34192800e+00 1.38942449e+02 5.49455452e-01
 2.72708729e-05 2.59803401e-05 2.71180576e-05]
2021-01-29 19:19:50,202 - pyswarms.single.local_best - INFO - Optimize for 500 iters with {'c1': 0.1, 'c2': 0.3, 'w': 0.9, 'k': 5, 'p': 2}
2021-01-29 19:20:14,995 - pyswarms.single.local_best - INFO - Optimization finished | best cost: 508.210855395581, best pos: [1.33083005e+00 1.91323449e+00 1.38546771e+02 2.68952211e-01
 2.22975487e-05 8.82870531e-06 2.66005613e-05]
2021-01-29 19:20:15,035 - pyswarms.single.local_best - INFO - Optimize for 500 iters with {'c1': 0.1, 'c2': 0.3, 'w': 0.9, 'k': 5, 'p': 2}
2021-01-29 19:20:38,724 - pyswarms.single.local_best - INFO - Optimization finished | best cost: 477.8445010267825, best pos: [1.08968090e+00 1.99044952e+00 1.39044174e+02 3.77295608e-01
 2.51508010e-05 2.62054312e-05 2.77932383e-05]
2021-01-29 19:20:38,763 - pyswarms.single.local_best - INFO - Optimize for 500 iters with {'c1': 0.1, 'c2': 0.3, 'w': 0.9, 'k': 5, 'p': 2}
2021-01-29 19:21:02,428 - pyswarms.single.local_best - INFO - Optimization finished | best cost: 503.4759555501473, best pos: [1.17963715e+00 1.95272916e+00 1.39427613e+02 3.34555120e-01
 1.96254784e-05 2.48942461e-05 2.47185794e-05]
2021-01-29 19:21:02,466 - pyswarms.single.local_best - INFO - Optimize for 500 iters with {'c1': 0.1, 'c2': 0.3, 'w': 0.9, 'k': 5, 'p': 2}
2021-01-29 19:21:25,700 - pyswarms.single.local_best - INFO - Optimization finished | best cost: 515.4492378773871, best pos: [1.63363730e+00 8.45627124e-01 9.86692989e+01 5.29742731e-01
 1.65763246e-05 2.41710828e-05 2.57812771e-05]
2021-01-29 19:21:25,738 - pyswarms.single.local_best - INFO - Optimize for 500 iters with {'c1': 0.1, 'c2': 0.3, 'w': 0.9, 'k': 5, 'p': 2}
2021-01-29 19:21:49,359 - pyswarms.single.local_best - INFO - Optimization finished | best cost: 477.33317612653286, best pos: [1.01796337e+00 1.63404717e+00 1.39055542e+02 4.33394977e-01
 2.14480386e-05 2.05113266e-05 2.66259361e-05]
2021-01-29 19:21:49,399 - pyswarms.single.local_best - INFO - Optimize for 500 iters with {'c1': 0.1, 'c2': 0.3, 'w': 0.9, 'k': 5, 'p': 2}
2021-01-29 19:22:14,395 - pyswarms.single.local_best - INFO - Optimization finished | best cost: 445.00740418848716, best pos: [1.71009680e+00 9.17260462e-01 1.01126973e+02 4.50071434e-01
 1.70107040e-05 7.60852560e-06 2.69406381e-05]
2021-01-29 19:22:14,430 - pyswarms.single.local_best - INFO - Optimize for 500 iters with {'c1': 0.1, 'c2': 0.3, 'w': 0.9, 'k': 5, 'p': 2}
2021-01-29 19:22:38,058 - pyswarms.single.local_best - INFO - Optimization finished | best cost: 444.6036920488984, best pos: [1.21677140e+00 1.88973212e+00 1.38691388e+02 3.04268527e-01
 1.43607895e-05 2.36427783e-05 2.80851023e-05]
2021-01-29 19:22:38,096 - pyswarms.single.local_best - INFO - Optimize for 500 iters with {'c1': 0.1, 'c2': 0.3, 'w': 0.9, 'k': 5, 'p': 2}
2021-01-29 19:23:02,398 - pyswarms.single.local_best - INFO - Optimization finished | best cost: 493.20544490306463, best pos: [1.71238707e+00 1.87768040e+00 1.34266431e+02 1.40776636e-01
 1.90411730e-05 1.39675495e-05 2.31891932e-05]
2021-01-29 19:23:02,441 - pyswarms.single.local_best - INFO - Optimize for 500 iters with {'c1': 0.1, 'c2': 0.3, 'w': 0.9, 'k': 5, 'p': 2}
2021-01-29 19:23:26,720 - pyswarms.single.local_best - INFO - Optimization finished | best cost: 518.2446990155859, best pos: [7.96689578e-01 1.75447487e+00 1.39593010e+02 6.02977667e-01
 1.63553468e-05 2.83186308e-05 2.71651251e-05]
2021-01-29 19:23:26,759 - pyswarms.single.local_best - INFO - Optimize for 500 iters with {'c1': 0.1, 'c2': 0.3, 'w': 0.9, 'k': 5, 'p': 2}
2021-01-29 19:23:51,489 - pyswarms.single.local_best - INFO - Optimization finished | best cost: 506.8670729147156, best pos: [1.17998782e+00 1.68878217e+00 1.40070733e+02 3.30812118e-01
 1.79910793e-05 2.76457726e-05 2.80314191e-05]
2021-01-29 19:23:51,527 - pyswarms.single.local_best - INFO - Optimize for 500 iters with {'c1': 0.1, 'c2': 0.3, 'w': 0.9, 'k': 5, 'p': 2}
2021-01-29 19:24:15,632 - pyswarms.single.local_best - INFO - Optimization finished | best cost: 457.00113929765246, best pos: [1.22736585e+00 1.86554418e+00 1.39472625e+02 3.05586734e-01
 2.34345946e-05 2.33771775e-05 2.67782819e-05]
2021-01-29 19:24:15,670 - pyswarms.single.local_best - INFO - Optimize for 500 iters with {'c1': 0.1, 'c2': 0.3, 'w': 0.9, 'k': 5, 'p': 2}
2021-01-29 19:24:39,798 - pyswarms.single.local_best - INFO - Optimization finished | best cost: 489.31630761701274, best pos: [1.02673627e+00 1.74351562e+00 1.38086322e+02 4.22290610e-01
 2.70410107e-05 1.80946065e-05 2.39671007e-05]
2021-01-29 19:24:39,838 - pyswarms.single.local_best - INFO - Optimize for 500 iters with {'c1': 0.1, 'c2': 0.3, 'w': 0.9, 'k': 5, 'p': 2}
2021-01-29 19:25:03,688 - pyswarms.single.local_best - INFO - Optimization finished | best cost: 442.44522702786753, best pos: [1.26524567e+00 1.97777176e+00 1.39571307e+02 2.96656423e-01
 1.86442979e-05 1.60228823e-05 2.71730708e-05]
2021-01-29 19:25:03,726 - pyswarms.single.local_best - INFO - Optimize for 500 iters with {'c1': 0.1, 'c2': 0.3, 'w': 0.9, 'k': 5, 'p': 2}
2021-01-29 19:25:27,471 - pyswarms.single.local_best - INFO - Optimization finished | best cost: 511.9369115132924, best pos: [1.17239380e+00 1.65616839e+00 1.40624641e+02 3.43359818e-01
 2.82338464e-05 1.55031654e-05 2.68558561e-05]
2021-01-29 19:25:27,516 - pyswarms.single.local_best - INFO - Optimize for 500 iters with {'c1': 0.1, 'c2': 0.3, 'w': 0.9, 'k': 5, 'p': 2}
2021-01-29 19:25:52,212 - pyswarms.single.local_best - INFO - Optimization finished | best cost: 504.0170754381073, best pos: [1.26003681e+00 1.87032881e+00 1.37528486e+02 2.80530677e-01
 2.55592828e-05 1.99515711e-05 2.83370407e-05]
2021-01-29 19:25:52,257 - pyswarms.single.local_best - INFO - Optimize for 500 iters with {'c1': 0.1, 'c2': 0.3, 'w': 0.9, 'k': 5, 'p': 2}
2021-01-29 19:26:16,795 - pyswarms.single.local_best - INFO - Optimization finished | best cost: 517.7931201883271, best pos: [1.47069734e+00 1.80024972e+00 1.36913391e+02 2.00914952e-01
 1.42168572e-05 2.01964394e-05 2.83627642e-05]
2021-01-29 19:26:16,833 - pyswarms.single.local_best - INFO - Optimize for 500 iters with {'c1': 0.1, 'c2': 0.3, 'w': 0.9, 'k': 5, 'p': 2}
2021-01-29 19:26:40,638 - pyswarms.single.local_best - INFO - Optimization finished | best cost: 480.2152237691112, best pos: [1.18685221e+00 1.58824064e+00 1.39325570e+02 3.42989143e-01
 2.08695709e-05 1.18237312e-05 2.54969968e-05]
2021-01-29 19:26:40,683 - pyswarms.single.local_best - INFO - Optimize for 500 iters with {'c1': 0.1, 'c2': 0.3, 'w': 0.9, 'k': 5, 'p': 2}
2021-01-29 19:27:04,191 - pyswarms.single.local_best - INFO - Optimization finished | best cost: 484.58325551531436, best pos: [1.03826012e+00 1.83107112e+00 1.39314230e+02 4.09831111e-01
 1.58643657e-05 2.42160381e-05 2.74919227e-05]
2021-01-29 19:27:04,225 - pyswarms.single.local_best - INFO - Optimize for 500 iters with {'c1': 0.1, 'c2': 0.3, 'w': 0.9, 'k': 5, 'p': 2}
2021-01-29 19:27:27,906 - pyswarms.single.local_best - INFO - Optimization finished | best cost: 498.82063591453255, best pos: [9.94405071e-01 1.82636234e+00 1.40669265e+02 4.51154687e-01
 1.37392651e-05 2.52056501e-05 2.76024095e-05]
2021-01-29 19:27:27,945 - pyswarms.single.local_best - INFO - Optimize for 500 iters with {'c1': 0.1, 'c2': 0.3, 'w': 0.9, 'k': 5, 'p': 2}
2021-01-29 19:27:51,218 - pyswarms.single.local_best - INFO - Optimization finished | best cost: 473.66742751054375, best pos: [1.42957648e+00 1.93461324e+00 1.40631326e+02 2.31866953e-01
 1.32870158e-05 2.54078961e-05 2.41909411e-05]
2021-01-29 19:27:51,259 - pyswarms.single.local_best - INFO - Optimize for 500 iters with {'c1': 0.1, 'c2': 0.3, 'w': 0.9, 'k': 5, 'p': 2}
2021-01-29 19:28:15,351 - pyswarms.single.local_best - INFO - Optimization finished | best cost: 539.8048000283659, best pos: [1.64709788e+00 9.60050372e-01 1.01562680e+02 4.20889549e-01
 2.26744313e-05 2.70514415e-05 1.97135647e-05]
2021-01-29 19:28:15,389 - pyswarms.single.local_best - INFO - Optimize for 500 iters with {'c1': 0.1, 'c2': 0.3, 'w': 0.9, 'k': 5, 'p': 2}
2021-01-29 19:28:40,765 - pyswarms.single.local_best - INFO - Optimization finished | best cost: 439.9448757978514, best pos: [1.14567526e+00 1.65499529e+00 1.38577073e+02 3.39844753e-01
 2.75002739e-05 2.46459892e-05 2.75996754e-05]
2021-01-29 19:28:40,802 - pyswarms.single.local_best - INFO - Optimize for 500 iters with {'c1': 0.1, 'c2': 0.3, 'w': 0.9, 'k': 5, 'p': 2}
2021-01-29 19:29:04,949 - pyswarms.single.local_best - INFO - Optimization finished | best cost: 469.809039163414, best pos: [9.21800150e-01 1.73227168e+00 1.39540778e+02 4.95702770e-01
 2.72154550e-05 2.68016072e-05 2.79679710e-05]
2021-01-29 19:29:04,988 - pyswarms.single.local_best - INFO - Optimize for 500 iters with {'c1': 0.1, 'c2': 0.3, 'w': 0.9, 'k': 5, 'p': 2}
2021-01-29 19:29:28,988 - pyswarms.single.local_best - INFO - Optimization finished | best cost: 458.7607213945618, best pos: [9.89882387e-01 1.96551678e+00 1.39964848e+02 4.57071499e-01
 1.82171748e-05 1.92446531e-05 2.60433292e-05]
2021-01-29 19:29:29,032 - pyswarms.single.local_best - INFO - Optimize for 500 iters with {'c1': 0.1, 'c2': 0.3, 'w': 0.9, 'k': 5, 'p': 2}
2021-01-29 19:29:52,852 - pyswarms.single.local_best - INFO - Optimization finished | best cost: 502.70688975899816, best pos: [9.83173918e-01 1.69464211e+00 1.39830933e+02 4.57096455e-01
 2.69212427e-05 2.50659705e-05 2.82220525e-05]
2021-01-29 19:29:52,898 - pyswarms.single.local_best - INFO - Optimize for 500 iters with {'c1': 0.1, 'c2': 0.3, 'w': 0.9, 'k': 5, 'p': 2}
2021-01-29 19:30:16,819 - pyswarms.single.local_best - INFO - Optimization finished | best cost: 469.93909612355486, best pos: [1.42228918e+00 1.74919364e+00 1.37583015e+02 2.20338862e-01
 2.34487626e-05 1.79596743e-05 2.84387949e-05]
2021-01-29 19:30:16,858 - pyswarms.single.local_best - INFO - Optimize for 500 iters with {'c1': 0.1, 'c2': 0.3, 'w': 0.9, 'k': 5, 'p': 2}
2021-01-29 19:30:40,772 - pyswarms.single.local_best - INFO - Optimization finished | best cost: 488.07974726677344, best pos: [9.14967243e-01 1.94461389e+00 1.38519546e+02 5.02797030e-01
 2.46359216e-05 2.01293513e-05 2.62108568e-05]
2021-01-29 19:30:40,810 - pyswarms.single.local_best - INFO - Optimize for 500 iters with {'c1': 0.1, 'c2': 0.3, 'w': 0.9, 'k': 5, 'p': 2}
2021-01-29 19:31:03,989 - pyswarms.single.local_best - INFO - Optimization finished | best cost: 522.0868916377553, best pos: [1.38261361e+00 1.99609819e+00 1.35948682e+02 2.21930103e-01
 2.44121692e-05 2.04326613e-05 2.69555480e-05]
2021-01-29 19:31:04,031 - pyswarms.single.local_best - INFO - Optimize for 500 iters with {'c1': 0.1, 'c2': 0.3, 'w': 0.9, 'k': 5, 'p': 2}
2021-01-29 19:31:27,365 - pyswarms.single.local_best - INFO - Optimization finished | best cost: 463.06762674837984, best pos: [8.43866573e-01 1.54035918e+00 1.38911985e+02 5.61676783e-01
 1.90597936e-05 2.78191058e-05 2.69904964e-05]
2021-01-29 19:31:27,402 - pyswarms.single.local_best - INFO - Optimize for 500 iters with {'c1': 0.1, 'c2': 0.3, 'w': 0.9, 'k': 5, 'p': 2}
2021-01-29 19:31:51,480 - pyswarms.single.local_best - INFO - Optimization finished | best cost: 476.13706979467725, best pos: [1.08383028e+00 1.82623699e+00 1.38939411e+02 3.85663453e-01
 9.57592140e-06 2.70047925e-05 2.82302816e-05]
2021-01-29 19:31:51,518 - pyswarms.single.local_best - INFO - Optimize for 500 iters with {'c1': 0.1, 'c2': 0.3, 'w': 0.9, 'k': 5, 'p': 2}
2021-01-29 19:32:15,289 - pyswarms.single.local_best - INFO - Optimization finished | best cost: 470.7862412322535, best pos: [1.35247546e+00 1.95879564e+00 1.38600572e+02 2.41002021e-01
 2.62386982e-05 7.19858404e-06 2.84257223e-05]
2021-01-29 19:32:15,327 - pyswarms.single.local_best - INFO - Optimize for 500 iters with {'c1': 0.1, 'c2': 0.3, 'w': 0.9, 'k': 5, 'p': 2}
2021-01-29 19:32:39,533 - pyswarms.single.local_best - INFO - Optimization finished | best cost: 495.97871024258285, best pos: [8.57939075e-01 1.75000830e+00 1.40350884e+02 5.67757077e-01
 2.54979607e-05 2.39892526e-05 2.57882172e-05]
2021-01-29 19:32:39,574 - pyswarms.single.local_best - INFO - Optimize for 500 iters with {'c1': 0.1, 'c2': 0.3, 'w': 0.9, 'k': 5, 'p': 2}
2021-01-29 19:33:04,026 - pyswarms.single.local_best - INFO - Optimization finished | best cost: 476.5347623038204, best pos: [1.30325574e+00 1.98921569e+00 1.38727510e+02 2.64961177e-01
 2.09687010e-05 1.82392108e-05 2.74077897e-05]
2021-01-29 19:33:04,058 - pyswarms.single.local_best - INFO - Optimize for 500 iters with {'c1': 0.1, 'c2': 0.3, 'w': 0.9, 'k': 5, 'p': 2}
2021-01-29 19:33:27,939 - pyswarms.single.local_best - INFO - Optimization finished | best cost: 467.50507801549304, best pos: [1.09395796e+00 1.80147340e+00 1.38410724e+02 3.74259736e-01
 2.74117259e-05 2.07661082e-05 2.69355569e-05]
2021-01-29 19:33:27,974 - pyswarms.single.local_best - INFO - Optimize for 500 iters with {'c1': 0.1, 'c2': 0.3, 'w': 0.9, 'k': 5, 'p': 2}
2021-01-29 19:33:51,556 - pyswarms.single.local_best - INFO - Optimization finished | best cost: 567.8359822433245, best pos: [1.06142082e+00 1.56018500e+00 1.38358175e+02 4.00506249e-01
 1.14750567e-05 2.44202144e-05 2.75919985e-05]
2021-01-29 19:33:51,596 - pyswarms.single.local_best - INFO - Optimize for 500 iters with {'c1': 0.1, 'c2': 0.3, 'w': 0.9, 'k': 5, 'p': 2}
2021-01-29 19:34:16,212 - pyswarms.single.local_best - INFO - Optimization finished | best cost: 508.27777875134933, best pos: [1.15485941e+00 1.73409518e+00 1.38192696e+02 3.36124635e-01
 2.25515167e-05 2.24211723e-05 2.77525959e-05]
2021-01-29 19:34:16,253 - pyswarms.single.local_best - INFO - Optimize for 500 iters with {'c1': 0.1, 'c2': 0.3, 'w': 0.9, 'k': 5, 'p': 2}
2021-01-29 19:34:40,103 - pyswarms.single.local_best - INFO - Optimization finished | best cost: 445.4290663524808, best pos: [1.19200493e+00 1.85626690e+00 1.39142591e+02 3.15284541e-01
 2.78728812e-05 2.73952053e-05 2.72967828e-05]
2021-01-29 19:34:40,143 - pyswarms.single.local_best - INFO - Optimize for 500 iters with {'c1': 0.1, 'c2': 0.3, 'w': 0.9, 'k': 5, 'p': 2}
2021-01-29 19:35:03,642 - pyswarms.single.local_best - INFO - Optimization finished | best cost: 538.0741615509055, best pos: [1.73446382e+00 1.02572000e+00 1.01233630e+02 3.74286039e-01
 1.23345978e-05 1.56000793e-05 2.84246216e-05]
2021-01-29 19:35:03,680 - pyswarms.single.local_best - INFO - Optimize for 500 iters with {'c1': 0.1, 'c2': 0.3, 'w': 0.9, 'k': 5, 'p': 2}
2021-01-29 19:35:27,940 - pyswarms.single.local_best - INFO - Optimization finished | best cost: 561.7883610037111, best pos: [1.76417889e+00 7.54624454e-01 9.97787614e+01 6.34715667e-01
 1.85077427e-05 2.30479486e-05 1.06546106e-05]
2021-01-29 19:35:27,981 - pyswarms.single.local_best - INFO - Optimize for 500 iters with {'c1': 0.1, 'c2': 0.3, 'w': 0.9, 'k': 5, 'p': 2}
2021-01-29 19:35:52,097 - pyswarms.single.local_best - INFO - Optimization finished | best cost: 522.3007715560889, best pos: [1.26419279e+00 8.61788013e-01 1.04068924e+02 5.20031396e-01
 2.41088787e-05 1.70266002e-05 2.12608851e-05]
2021-01-29 19:35:52,138 - pyswarms.single.local_best - INFO - Optimize for 500 iters with {'c1': 0.1, 'c2': 0.3, 'w': 0.9, 'k': 5, 'p': 2}
2021-01-29 19:36:16,378 - pyswarms.single.local_best - INFO - Optimization finished | best cost: 531.0990179630114, best pos: [1.12698585e+00 1.81183888e+00 1.39629373e+02 3.58540212e-01
 1.59696508e-05 1.95431642e-05 2.82422371e-05]
2021-01-29 19:36:16,417 - pyswarms.single.local_best - INFO - Optimize for 500 iters with {'c1': 0.1, 'c2': 0.3, 'w': 0.9, 'k': 5, 'p': 2}
2021-01-29 19:36:40,316 - pyswarms.single.local_best - INFO - Optimization finished | best cost: 491.9417362754573, best pos: [1.79096607e+00 8.35696423e-01 1.01154082e+02 5.19433686e-01
 1.03986222e-05 1.35965464e-05 2.06588361e-05]
2021-01-29 19:36:40,351 - pyswarms.single.local_best - INFO - Optimize for 500 iters with {'c1': 0.1, 'c2': 0.3, 'w': 0.9, 'k': 5, 'p': 2}
2021-01-29 19:37:03,867 - pyswarms.single.local_best - INFO - Optimization finished | best cost: 452.7646116143191, best pos: [8.90969606e-01 1.85986452e+00 1.39930311e+02 5.25682903e-01
 2.67299483e-05 2.00777604e-05 2.64780232e-05]
2021-01-29 19:37:03,920 - pyswarms.single.local_best - INFO - Optimize for 500 iters with {'c1': 0.1, 'c2': 0.3, 'w': 0.9, 'k': 5, 'p': 2}
2021-01-29 19:37:33,695 - pyswarms.single.local_best - INFO - Optimization finished | best cost: 2265.815972451004, best pos: [1.21933372e+00 6.32700547e-01 9.89199950e+01 5.95687778e-01
 7.71549504e-07 1.54318977e-06 1.75683521e-06]
2021-01-29 19:37:33,735 - pyswarms.single.local_best - INFO - Optimize for 500 iters with {'c1': 0.1, 'c2': 0.3, 'w': 0.9, 'k': 5, 'p': 2}
2021-01-29 19:38:03,573 - pyswarms.single.local_best - INFO - Optimization finished | best cost: 2274.963466324176, best pos: [1.52942840e+00 8.27605109e-01 9.73151298e+01 4.03988284e-01
 9.94802516e-07 2.12658024e-06 1.73973974e-06]
2021-01-29 19:38:03,613 - pyswarms.single.local_best - INFO - Optimize for 500 iters with {'c1': 0.1, 'c2': 0.3, 'w': 0.9, 'k': 5, 'p': 2}
2021-01-29 19:38:31,727 - pyswarms.single.local_best - INFO - Optimization finished | best cost: 2064.2912419951995, best pos: [1.84413246e+00 9.02019075e-01 9.66574443e+01 3.43268119e-01
 1.40558205e-06 1.48556600e-06 8.87277682e-07]
2021-01-29 19:38:31,762 - pyswarms.single.local_best - INFO - Optimize for 500 iters with {'c1': 0.1, 'c2': 0.3, 'w': 0.9, 'k': 5, 'p': 2}
2021-01-29 19:39:01,406 - pyswarms.single.local_best - INFO - Optimization finished | best cost: 2191.954789113257, best pos: [1.69667213e+00 8.18701670e-01 9.47341001e+01 4.07973505e-01
 2.80379026e-08 1.12572578e-06 1.77768430e-06]
2021-01-29 19:39:01,444 - pyswarms.single.local_best - INFO - Optimize for 500 iters with {'c1': 0.1, 'c2': 0.3, 'w': 0.9, 'k': 5, 'p': 2}
2021-01-29 19:39:30,097 - pyswarms.single.local_best - INFO - Optimization finished | best cost: 2156.3562740392954, best pos: [1.94703737e+00 7.54451693e-01 8.90353805e+01 4.74362911e-01
 1.45841538e-06 2.64230789e-07 1.37634778e-06]
2021-01-29 19:39:30,137 - pyswarms.single.local_best - INFO - Optimize for 500 iters with {'c1': 0.1, 'c2': 0.3, 'w': 0.9, 'k': 5, 'p': 2}
2021-01-29 19:39:58,270 - pyswarms.single.local_best - INFO - Optimization finished | best cost: 2202.8473723802217, best pos: [1.59637621e+00 8.05477697e-01 9.71630468e+01 4.14434065e-01
 1.08679884e-07 1.65741898e-06 1.57559108e-06]
2021-01-29 19:39:58,310 - pyswarms.single.local_best - INFO - Optimize for 500 iters with {'c1': 0.1, 'c2': 0.3, 'w': 0.9, 'k': 5, 'p': 2}
2021-01-29 19:40:27,219 - pyswarms.single.local_best - INFO - Optimization finished | best cost: 2111.348314721963, best pos: [1.58009852e+00 7.84044556e-01 9.67260547e+01 4.34282769e-01
 1.54331241e-07 1.91472281e-06 1.34060279e-06]
2021-01-29 19:40:27,266 - pyswarms.single.local_best - INFO - Optimize for 500 iters with {'c1': 0.1, 'c2': 0.3, 'w': 0.9, 'k': 5, 'p': 2}
2021-01-29 19:40:56,044 - pyswarms.single.local_best - INFO - Optimization finished | best cost: 2011.5849559381543, best pos: [1.71294259e+00 8.86982658e-01 9.70090529e+01 3.53094894e-01
 1.12071550e-06 1.61421321e-06 1.50533265e-06]
2021-01-29 19:40:56,084 - pyswarms.single.local_best - INFO - Optimize for 500 iters with {'c1': 0.1, 'c2': 0.3, 'w': 0.9, 'k': 5, 'p': 2}
2021-01-29 19:41:23,917 - pyswarms.single.local_best - INFO - Optimization finished | best cost: 2017.5954232454983, best pos: [1.90039113e+00 9.11913885e-01 9.51630087e+01 3.38561946e-01
 7.92152501e-07 1.53040775e-06 1.13321474e-06]
2021-01-29 19:41:23,960 - pyswarms.single.local_best - INFO - Optimize for 500 iters with {'c1': 0.1, 'c2': 0.3, 'w': 0.9, 'k': 5, 'p': 2}
2021-01-29 19:41:53,123 - pyswarms.single.local_best - INFO - Optimization finished | best cost: 2173.7345617209144, best pos: [1.69188675e+00 8.77264819e-01 9.76855107e+01 3.61004413e-01
 9.43541856e-07 1.27325070e-06 1.47068596e-06]
2021-01-29 19:41:53,161 - pyswarms.single.local_best - INFO - Optimize for 500 iters with {'c1': 0.1, 'c2': 0.3, 'w': 0.9, 'k': 5, 'p': 2}
2021-01-29 19:42:24,097 - pyswarms.single.local_best - INFO - Optimization finished | best cost: 2106.989805777462, best pos: [1.64608207e+00 7.91607135e-01 9.58698951e+01 4.28316130e-01
 1.02752844e-06 1.42862708e-06 1.15003525e-06]
2021-01-29 19:42:24,140 - pyswarms.single.local_best - INFO - Optimize for 500 iters with {'c1': 0.1, 'c2': 0.3, 'w': 0.9, 'k': 5, 'p': 2}
2021-01-29 19:42:54,510 - pyswarms.single.local_best - INFO - Optimization finished | best cost: 2126.977158469286, best pos: [1.58752062e+00 7.86129073e-01 9.73290350e+01 4.34339058e-01
 1.12053032e-06 1.54262724e-06 9.68465534e-07]
2021-01-29 19:42:54,546 - pyswarms.single.local_best - INFO - Optimize for 500 iters with {'c1': 0.1, 'c2': 0.3, 'w': 0.9, 'k': 5, 'p': 2}
2021-01-29 19:43:22,887 - pyswarms.single.local_best - INFO - Optimization finished | best cost: 2245.348614216133, best pos: [1.81431268e+00 8.46153981e-01 9.37667163e+01 3.87508283e-01
 2.73788732e-07 1.99533273e-06 1.20752565e-06]
2021-01-29 19:43:22,924 - pyswarms.single.local_best - INFO - Optimize for 500 iters with {'c1': 0.1, 'c2': 0.3, 'w': 0.9, 'k': 5, 'p': 2}
2021-01-29 19:43:50,117 - pyswarms.single.local_best - INFO - Optimization finished | best cost: 2116.543006767259, best pos: [1.59243697e+00 7.68200458e-01 9.74830120e+01 4.38359707e-01
 9.87923750e-07 8.17186649e-07 1.31975304e-06]
2021-01-29 19:43:50,152 - pyswarms.single.local_best - INFO - Optimize for 500 iters with {'c1': 0.1, 'c2': 0.3, 'w': 0.9, 'k': 5, 'p': 2}
2021-01-29 19:44:19,348 - pyswarms.single.local_best - INFO - Optimization finished | best cost: 2157.359789732517, best pos: [1.45853021e+00 7.25058606e-01 9.68631320e+01 4.94044605e-01
 3.29457435e-07 1.37086273e-06 1.53312833e-06]
2021-01-29 19:44:19,390 - pyswarms.single.local_best - INFO - Optimize for 500 iters with {'c1': 0.1, 'c2': 0.3, 'w': 0.9, 'k': 5, 'p': 2}
2021-01-29 19:44:46,921 - pyswarms.single.local_best - INFO - Optimization finished | best cost: 2194.4110417619904, best pos: [1.37309772e+00 7.09177930e-01 9.78738638e+01 5.11907021e-01
 1.06963336e-06 8.40075929e-07 1.74639489e-06]
2021-01-29 19:44:46,962 - pyswarms.single.local_best - INFO - Optimize for 500 iters with {'c1': 0.1, 'c2': 0.3, 'w': 0.9, 'k': 5, 'p': 2}
2021-01-29 19:45:15,024 - pyswarms.single.local_best - INFO - Optimization finished | best cost: 2065.571389362893, best pos: [1.45535673e+00 7.20927247e-01 9.73286850e+01 4.98570418e-01
 8.16761133e-07 1.41895250e-06 1.14447966e-06]
2021-01-29 19:45:15,065 - pyswarms.single.local_best - INFO - Optimize for 500 iters with {'c1': 0.1, 'c2': 0.3, 'w': 0.9, 'k': 5, 'p': 2}
2021-01-29 19:45:43,749 - pyswarms.single.local_best - INFO - Optimization finished | best cost: 2155.572766728489, best pos: [1.30636437e+00 6.59923187e-01 9.69535564e+01 5.73280684e-01
 5.46246223e-07 1.08528169e-06 1.80375452e-06]
2021-01-29 19:45:43,790 - pyswarms.single.local_best - INFO - Optimize for 500 iters with {'c1': 0.1, 'c2': 0.3, 'w': 0.9, 'k': 5, 'p': 2}
2021-01-29 19:46:11,506 - pyswarms.single.local_best - INFO - Optimization finished | best cost: 2198.54687398694, best pos: [1.88371008e+00 9.64029864e-01 9.75671445e+01 2.91099934e-01
 1.01344216e-06 8.98526497e-07 1.79311772e-06]
2021-01-29 19:46:11,546 - pyswarms.single.local_best - INFO - Optimize for 500 iters with {'c1': 0.1, 'c2': 0.3, 'w': 0.9, 'k': 5, 'p': 2}
2021-01-29 19:46:39,890 - pyswarms.single.local_best - INFO - Optimization finished | best cost: 2141.1536969051963, best pos: [1.47592466e+00 6.81200874e-01 9.29998242e+01 5.52237621e-01
 1.20315412e-06 1.39486486e-06 1.40077355e-06]
2021-01-29 19:46:39,928 - pyswarms.single.local_best - INFO - Optimize for 500 iters with {'c1': 0.1, 'c2': 0.3, 'w': 0.9, 'k': 5, 'p': 2}
2021-01-29 19:47:08,426 - pyswarms.single.local_best - INFO - Optimization finished | best cost: 2078.2111257043275, best pos: [1.19984880e+00 5.75874274e-01 9.61934376e+01 6.90783893e-01
 8.65553494e-08 2.05529345e-06 1.25125225e-06]
2021-01-29 19:47:08,467 - pyswarms.single.local_best - INFO - Optimize for 500 iters with {'c1': 0.1, 'c2': 0.3, 'w': 0.9, 'k': 5, 'p': 2}
2021-01-29 19:47:37,601 - pyswarms.single.local_best - INFO - Optimization finished | best cost: 2270.7972523283097, best pos: [1.72859390e+00 7.50224809e-01 9.29320283e+01 4.79470489e-01
 1.35978962e-06 1.41279263e-06 5.71442279e-07]
2021-01-29 19:47:37,641 - pyswarms.single.local_best - INFO - Optimize for 500 iters with {'c1': 0.1, 'c2': 0.3, 'w': 0.9, 'k': 5, 'p': 2}
2021-01-29 19:48:07,168 - pyswarms.single.local_best - INFO - Optimization finished | best cost: 2175.3696664550316, best pos: [1.56000668e+00 8.06964629e-01 9.79993453e+01 4.13893364e-01
 2.06374000e-07 1.67127437e-06 1.60430009e-06]
2021-01-29 19:48:07,208 - pyswarms.single.local_best - INFO - Optimize for 500 iters with {'c1': 0.1, 'c2': 0.3, 'w': 0.9, 'k': 5, 'p': 2}
2021-01-29 19:48:35,807 - pyswarms.single.local_best - INFO - Optimization finished | best cost: 2191.5905291386816, best pos: [1.39550412e+00 7.48269952e-01 9.90349810e+01 4.65628267e-01
 1.75588648e-06 2.29423480e-06 1.26481402e-06]
2021-01-29 19:48:35,846 - pyswarms.single.local_best - INFO - Optimize for 500 iters with {'c1': 0.1, 'c2': 0.3, 'w': 0.9, 'k': 5, 'p': 2}
2021-01-29 19:49:04,122 - pyswarms.single.local_best - INFO - Optimization finished | best cost: 2112.765407730493, best pos: [1.68587148e+00 8.80790500e-01 9.66898511e+01 3.64375392e-01
 1.72751622e-06 9.58484538e-07 1.51495372e-06]
2021-01-29 19:49:04,162 - pyswarms.single.local_best - INFO - Optimize for 500 iters with {'c1': 0.1, 'c2': 0.3, 'w': 0.9, 'k': 5, 'p': 2}
2021-01-29 19:49:31,274 - pyswarms.single.local_best - INFO - Optimization finished | best cost: 2271.871213210173, best pos: [1.64333349e+00 8.31254286e-01 9.48946796e+01 3.99500169e-01
 1.26822658e-06 1.39350639e-06 1.83224197e-06]
2021-01-29 19:49:31,313 - pyswarms.single.local_best - INFO - Optimize for 500 iters with {'c1': 0.1, 'c2': 0.3, 'w': 0.9, 'k': 5, 'p': 2}
2021-01-29 19:49:59,276 - pyswarms.single.local_best - INFO - Optimization finished | best cost: 2153.8753078917716, best pos: [1.54424088e+00 8.68807364e-01 9.99667365e+01 3.63932514e-01
 1.56470389e-06 1.66595111e-06 1.90965212e-06]
2021-01-29 19:49:59,316 - pyswarms.single.local_best - INFO - Optimize for 500 iters with {'c1': 0.1, 'c2': 0.3, 'w': 0.9, 'k': 5, 'p': 2}
2021-01-29 19:50:27,664 - pyswarms.single.local_best - INFO - Optimization finished | best cost: 2157.3419090475054, best pos: [1.43453496e+00 7.34012734e-01 9.69308071e+01 4.83093708e-01
 1.10602302e-06 1.40499279e-06 1.71747768e-06]
2021-01-29 19:50:27,703 - pyswarms.single.local_best - INFO - Optimize for 500 iters with {'c1': 0.1, 'c2': 0.3, 'w': 0.9, 'k': 5, 'p': 2}
2021-01-29 19:50:58,460 - pyswarms.single.local_best - INFO - Optimization finished | best cost: 2125.873444333843, best pos: [1.24456071e+00 6.52563560e-01 9.87429242e+01 5.68896024e-01
 1.53187976e-06 1.89390654e-06 1.52150447e-06]
2021-01-29 19:50:58,500 - pyswarms.single.local_best - INFO - Optimize for 500 iters with {'c1': 0.1, 'c2': 0.3, 'w': 0.9, 'k': 5, 'p': 2}
2021-01-29 19:51:27,073 - pyswarms.single.local_best - INFO - Optimization finished | best cost: 2187.901817613423, best pos: [1.72008897e+00 9.18944248e-01 9.90227337e+01 3.26252920e-01
 6.47513296e-07 1.59426776e-06 1.69053408e-06]
2021-01-29 19:51:27,112 - pyswarms.single.local_best - INFO - Optimize for 500 iters with {'c1': 0.1, 'c2': 0.3, 'w': 0.9, 'k': 5, 'p': 2}
2021-01-29 19:51:55,616 - pyswarms.single.local_best - INFO - Optimization finished | best cost: 2236.5776732681647, best pos: [1.70859572e+00 8.42471690e-01 9.63277670e+01 3.91431323e-01
 5.07659075e-07 1.93909618e-06 1.02716085e-06]
2021-01-29 19:51:55,663 - pyswarms.single.local_best - INFO - Optimize for 500 iters with {'c1': 0.1, 'c2': 0.3, 'w': 0.9, 'k': 5, 'p': 2}
2021-01-29 19:52:25,437 - pyswarms.single.local_best - INFO - Optimization finished | best cost: 2134.629413179425, best pos: [1.48994072e+00 7.76593253e-01 9.81059486e+01 4.40014255e-01
 5.96451426e-07 1.18592895e-06 1.84759313e-06]
2021-01-29 19:52:25,478 - pyswarms.single.local_best - INFO - Optimize for 500 iters with {'c1': 0.1, 'c2': 0.3, 'w': 0.9, 'k': 5, 'p': 2}
2021-01-29 19:52:55,024 - pyswarms.single.local_best - INFO - Optimization finished | best cost: 2182.1642042561843, best pos: [1.66944803e+00 8.62244847e-01 9.39305749e+01 3.78052978e-01
 1.05495281e-06 2.32207289e-06 2.01191758e-06]
2021-01-29 19:52:55,066 - pyswarms.single.local_best - INFO - Optimize for 500 iters with {'c1': 0.1, 'c2': 0.3, 'w': 0.9, 'k': 5, 'p': 2}
2021-01-29 19:53:23,419 - pyswarms.single.local_best - INFO - Optimization finished | best cost: 2101.8721234561353, best pos: [1.77901656e+00 8.70636753e-01 9.56037918e+01 3.63297773e-01
 6.93895252e-07 2.05524805e-06 1.28453538e-06]
2021-01-29 19:53:23,460 - pyswarms.single.local_best - INFO - Optimize for 500 iters with {'c1': 0.1, 'c2': 0.3, 'w': 0.9, 'k': 5, 'p': 2}
2021-01-29 19:53:50,982 - pyswarms.single.local_best - INFO - Optimization finished | best cost: 2181.851510945205, best pos: [1.47381356e+00 7.38851997e-01 9.61545989e+01 4.78198163e-01
 2.31005409e-06 4.53238168e-07 1.70583355e-06]
2021-01-29 19:53:51,023 - pyswarms.single.local_best - INFO - Optimize for 500 iters with {'c1': 0.1, 'c2': 0.3, 'w': 0.9, 'k': 5, 'p': 2}
2021-01-29 19:54:18,747 - pyswarms.single.local_best - INFO - Optimization finished | best cost: 2173.1903217900212, best pos: [1.80480098e+00 8.88586793e-01 9.61052069e+01 3.54499488e-01
 2.30573751e-07 9.98621700e-08 1.78373320e-06]
2021-01-29 19:54:18,790 - pyswarms.single.local_best - INFO - Optimize for 500 iters with {'c1': 0.1, 'c2': 0.3, 'w': 0.9, 'k': 5, 'p': 2}
2021-01-29 19:54:46,898 - pyswarms.single.local_best - INFO - Optimization finished | best cost: 2216.626442174778, best pos: [1.77061060e+00 8.15295631e-01 9.50581524e+01 4.09744265e-01
 1.31805432e-06 8.16790007e-07 1.02008769e-06]
2021-01-29 19:54:46,937 - pyswarms.single.local_best - INFO - Optimize for 500 iters with {'c1': 0.1, 'c2': 0.3, 'w': 0.9, 'k': 5, 'p': 2}
2021-01-29 19:55:15,349 - pyswarms.single.local_best - INFO - Optimization finished | best cost: 2279.830626486992, best pos: [1.42936610e+00 5.89434631e-01 9.36767900e+01 6.84285472e-01
 1.04321954e-06 1.28976313e-06 2.03578342e-07]
2021-01-29 19:55:15,385 - pyswarms.single.local_best - INFO - Optimize for 500 iters with {'c1': 0.1, 'c2': 0.3, 'w': 0.9, 'k': 5, 'p': 2}
2021-01-29 19:55:43,976 - pyswarms.single.local_best - INFO - Optimization finished | best cost: 2080.3616606397973, best pos: [1.60666535e+00 8.06605901e-01 9.41570743e+01 4.21158802e-01
 1.47764376e-06 1.04375323e-06 2.04528490e-06]
2021-01-29 19:55:44,017 - pyswarms.single.local_best - INFO - Optimize for 500 iters with {'c1': 0.1, 'c2': 0.3, 'w': 0.9, 'k': 5, 'p': 2}
2021-01-29 19:56:12,460 - pyswarms.single.local_best - INFO - Optimization finished | best cost: 2143.8153743628895, best pos: [1.88813142e+00 9.12022750e-01 9.66191331e+01 3.35634747e-01
 1.29834185e-06 1.10171937e-06 9.39498275e-07]
2021-01-29 19:56:12,499 - pyswarms.single.local_best - INFO - Optimize for 500 iters with {'c1': 0.1, 'c2': 0.3, 'w': 0.9, 'k': 5, 'p': 2}
2021-01-29 19:56:41,380 - pyswarms.single.local_best - INFO - Optimization finished | best cost: 2178.532561898339, best pos: [1.55758700e+00 7.42785920e-01 9.59624734e+01 4.77379435e-01
 1.73960747e-06 3.18239144e-07 1.28462835e-06]
2021-01-29 19:56:41,420 - pyswarms.single.local_best - INFO - Optimize for 500 iters with {'c1': 0.1, 'c2': 0.3, 'w': 0.9, 'k': 5, 'p': 2}
2021-01-29 19:57:09,557 - pyswarms.single.local_best - INFO - Optimization finished | best cost: 2096.334000074979, best pos: [1.22433215e+00 6.40671465e-01 9.75149319e+01 5.98737162e-01
 9.72048602e-07 2.14668489e-06 1.50228622e-06]
2021-01-29 19:57:09,595 - pyswarms.single.local_best - INFO - Optimize for 500 iters with {'c1': 0.1, 'c2': 0.3, 'w': 0.9, 'k': 5, 'p': 2}
2021-01-29 19:57:37,872 - pyswarms.single.local_best - INFO - Optimization finished | best cost: 2187.8579380674046, best pos: [1.75528246e+00 9.06189064e-01 9.84084631e+01 3.38186064e-01
 6.94308591e-07 1.07309938e-06 1.43607938e-06]
2021-01-29 19:57:37,908 - pyswarms.single.local_best - INFO - Optimize for 500 iters with {'c1': 0.1, 'c2': 0.3, 'w': 0.9, 'k': 5, 'p': 2}
2021-01-29 19:58:07,940 - pyswarms.single.local_best - INFO - Optimization finished | best cost: 2199.552748880385, best pos: [1.26870951e+00 6.75655423e-01 9.66784556e+01 5.64584904e-01
 2.07698691e-06 1.28177901e-06 1.65613331e-06]
2021-01-29 19:58:07,980 - pyswarms.single.local_best - INFO - Optimize for 500 iters with {'c1': 0.1, 'c2': 0.3, 'w': 0.9, 'k': 5, 'p': 2}
2021-01-29 19:58:37,830 - pyswarms.single.local_best - INFO - Optimization finished | best cost: 2117.6759419456066, best pos: [1.48182852e+00 7.17693573e-01 9.51832285e+01 4.99189911e-01
 2.23062784e-06 2.05269294e-06 9.46520170e-07]
2021-01-29 19:58:37,869 - pyswarms.single.local_best - INFO - Optimize for 500 iters with {'c1': 0.1, 'c2': 0.3, 'w': 0.9, 'k': 5, 'p': 2}
2021-01-29 19:59:07,480 - pyswarms.single.local_best - INFO - Optimization finished | best cost: 2113.6465523832067, best pos: [1.75419874e+00 8.56990107e-01 9.63784876e+01 3.74349847e-01
 6.84776733e-07 1.92806750e-06 1.07009433e-06]
2021-01-29 19:59:07,520 - pyswarms.single.local_best - INFO - Optimize for 500 iters with {'c1': 0.1, 'c2': 0.3, 'w': 0.9, 'k': 5, 'p': 2}
2021-01-29 19:59:35,655 - pyswarms.single.local_best - INFO - Optimization finished | best cost: 2143.7729486224835, best pos: [1.80950881e+00 8.59890156e-01 9.32752326e+01 3.82223224e-01
 1.19539685e-06 7.77982772e-07 1.54554263e-06]
2021-01-29 19:59:35,693 - pyswarms.single.local_best - INFO - Optimize for 500 iters with {'c1': 0.1, 'c2': 0.3, 'w': 0.9, 'k': 5, 'p': 2}
2021-01-29 20:00:05,647 - pyswarms.single.local_best - INFO - Optimization finished | best cost: 2204.5410610457216, best pos: [1.69560996e+00 8.58899731e-01 9.67044750e+01 3.71958245e-01
 1.52450352e-06 2.11854792e-06 1.12262114e-06]
2021-01-29 20:00:05,686 - pyswarms.single.local_best - INFO - Optimize for 500 iters with {'c1': 0.1, 'c2': 0.3, 'w': 0.9, 'k': 5, 'p': 2}
2021-01-29 20:00:34,078 - pyswarms.single.local_best - INFO - Optimization finished | best cost: 2206.45078592973, best pos: [1.62407333e+00 8.11392144e-01 9.64377461e+01 4.16258237e-01
 1.63729678e-06 2.23904920e-06 7.71458779e-07]
2021-01-29 20:00:34,117 - pyswarms.single.local_best - INFO - Optimize for 500 iters with {'c1': 0.1, 'c2': 0.3, 'w': 0.9, 'k': 5, 'p': 2}
2021-01-29 20:01:02,855 - pyswarms.single.local_best - INFO - Optimization finished | best cost: 2156.0068119262896, best pos: [1.71786980e+00 7.63245265e-01 9.35860279e+01 4.57337445e-01
 1.37099606e-06 1.95790611e-06 6.12523617e-07]
2021-01-29 20:01:02,897 - pyswarms.single.local_best - INFO - Optimize for 500 iters with {'c1': 0.1, 'c2': 0.3, 'w': 0.9, 'k': 5, 'p': 2}
2021-01-29 20:01:33,042 - pyswarms.single.local_best - INFO - Optimization finished | best cost: 2200.7853266249695, best pos: [1.59310228e+00 7.65673035e-01 9.43381236e+01 4.57970750e-01
 1.02496946e-06 9.10810585e-07 1.68588637e-06]
2021-01-29 20:01:33,086 - pyswarms.single.local_best - INFO - Optimize for 500 iters with {'c1': 0.1, 'c2': 0.3, 'w': 0.9, 'k': 5, 'p': 2}
2021-01-29 20:02:02,661 - pyswarms.single.local_best - INFO - Optimization finished | best cost: 2078.0955038040465, best pos: [1.27224589e+00 6.09514485e-01 9.81557083e+01 6.41678298e-01
 9.16862702e-07 9.16481097e-07 9.22701663e-07]
2021-01-29 20:02:02,703 - pyswarms.single.local_best - INFO - Optimize for 500 iters with {'c1': 0.1, 'c2': 0.3, 'w': 0.9, 'k': 5, 'p': 2}
2021-01-29 20:02:31,139 - pyswarms.single.local_best - INFO - Optimization finished | best cost: 2198.976929861446, best pos: [1.63553794e+00 6.57867847e-01 9.02163269e+01 5.79430282e-01
 2.72983766e-07 1.35503192e-06 1.34935728e-06]
2021-01-29 20:02:31,181 - pyswarms.single.local_best - INFO - Optimize for 500 iters with {'c1': 0.1, 'c2': 0.3, 'w': 0.9, 'k': 5, 'p': 2}
2021-01-29 20:03:00,296 - pyswarms.single.local_best - INFO - Optimization finished | best cost: 2261.9289302516645, best pos: [1.58691290e+00 8.05485208e-01 9.68885074e+01 4.18104866e-01
 8.63555611e-07 1.35614024e-06 1.49811562e-06]
2021-01-29 20:03:00,336 - pyswarms.single.local_best - INFO - Optimize for 500 iters with {'c1': 0.1, 'c2': 0.3, 'w': 0.9, 'k': 5, 'p': 2}
2021-01-29 20:03:28,470 - pyswarms.single.local_best - INFO - Optimization finished | best cost: 2186.9458600928074, best pos: [1.66214817e+00 7.92600635e-01 9.64953036e+01 4.30718233e-01
 1.03459815e-06 1.21574300e-06 8.95699489e-07]
2021-01-29 20:03:28,508 - pyswarms.single.local_best - INFO - Optimize for 500 iters with {'c1': 0.1, 'c2': 0.3, 'w': 0.9, 'k': 5, 'p': 2}
2021-01-29 20:03:56,886 - pyswarms.single.local_best - INFO - Optimization finished | best cost: 2123.4636615947297, best pos: [1.56349590e+00 7.89448178e-01 9.83982719e+01 4.18516647e-01
 7.62422907e-07 2.02049695e-06 1.23496337e-06]
2021-01-29 20:03:56,928 - pyswarms.single.local_best - INFO - Optimize for 500 iters with {'c1': 0.1, 'c2': 0.3, 'w': 0.9, 'k': 5, 'p': 2}
2021-01-29 20:04:25,744 - pyswarms.single.local_best - INFO - Optimization finished | best cost: 2379.081776734577, best pos: [1.68667871e+00 7.04613587e-01 9.04676519e+01 5.29392578e-01
 1.10885337e-06 7.74133601e-07 1.40811333e-06]
2021-01-29 20:04:25,785 - pyswarms.single.local_best - INFO - Optimize for 500 iters with {'c1': 0.1, 'c2': 0.3, 'w': 0.9, 'k': 5, 'p': 2}
2021-01-29 20:04:54,073 - pyswarms.single.local_best - INFO - Optimization finished | best cost: 2191.0392938618493, best pos: [1.77877012e+00 8.78422285e-01 9.60808388e+01 3.61087789e-01
 1.80018803e-06 1.63073341e-06 9.52772441e-07]
2021-01-29 20:04:54,114 - pyswarms.single.local_best - INFO - Optimize for 500 iters with {'c1': 0.1, 'c2': 0.3, 'w': 0.9, 'k': 5, 'p': 2}
2021-01-29 20:05:23,505 - pyswarms.single.local_best - INFO - Optimization finished | best cost: 2204.5684485596885, best pos: [1.84159530e+00 1.04745238e+00 1.00356696e+02 2.52840307e-01
 1.48755323e-06 1.99078374e-06 1.75655093e-06]
2021-01-29 20:05:23,545 - pyswarms.single.local_best - INFO - Optimize for 500 iters with {'c1': 0.1, 'c2': 0.3, 'w': 0.9, 'k': 5, 'p': 2}
2021-01-29 20:05:54,240 - pyswarms.single.local_best - INFO - Optimization finished | best cost: 2151.111906019005, best pos: [1.55646730e+00 7.03644407e-01 9.60604675e+01 5.16268477e-01
 1.00601219e-06 5.24632583e-07 9.64331788e-07]
2021-01-29 20:05:54,280 - pyswarms.single.local_best - INFO - Optimize for 500 iters with {'c1': 0.1, 'c2': 0.3, 'w': 0.9, 'k': 5, 'p': 2}
2021-01-29 20:06:22,911 - pyswarms.single.local_best - INFO - Optimization finished | best cost: 2181.8435237781714, best pos: [1.40595967e+00 6.49343678e-01 9.41451093e+01 5.87497505e-01
 8.38950948e-07 9.84063478e-07 1.52348238e-06]
2021-01-29 20:06:22,945 - pyswarms.single.local_best - INFO - Optimize for 500 iters with {'c1': 0.1, 'c2': 0.3, 'w': 0.9, 'k': 5, 'p': 2}
2021-01-29 20:06:49,877 - pyswarms.single.local_best - INFO - Optimization finished | best cost: 2123.7291191601566, best pos: [1.69215814e+00 7.97109152e-01 9.50908821e+01 4.27769793e-01
 4.55612122e-07 8.46476407e-07 1.40091612e-06]
2021-01-29 20:06:49,921 - pyswarms.single.local_best - INFO - Optimize for 500 iters with {'c1': 0.1, 'c2': 0.3, 'w': 0.9, 'k': 5, 'p': 2}
2021-01-29 20:07:18,074 - pyswarms.single.local_best - INFO - Optimization finished | best cost: 2205.3656256191603, best pos: [1.95051450e+00 1.11253697e+00 9.72225364e+01 2.34997032e-01
 8.80598753e-07 2.13632633e-06 2.01678998e-06]
2021-01-29 20:07:18,118 - pyswarms.single.local_best - INFO - Optimize for 500 iters with {'c1': 0.1, 'c2': 0.3, 'w': 0.9, 'k': 5, 'p': 2}
2021-01-29 20:07:47,175 - pyswarms.single.local_best - INFO - Optimization finished | best cost: 2182.8736280019693, best pos: [1.19450249e+00 6.22712372e-01 9.79534785e+01 6.36467167e-01
 1.44772689e-06 1.96990147e-06 8.01906611e-07]
2021-01-29 20:07:47,215 - pyswarms.single.local_best - INFO - Optimize for 500 iters with {'c1': 0.1, 'c2': 0.3, 'w': 0.9, 'k': 5, 'p': 2}
2021-01-29 20:08:16,523 - pyswarms.single.local_best - INFO - Optimization finished | best cost: 2184.2007254091823, best pos: [1.34962062e+00 7.39507597e-01 9.86050751e+01 4.80183458e-01
 1.29805563e-06 1.05976578e-06 2.20347292e-06]
2021-01-29 20:08:16,562 - pyswarms.single.local_best - INFO - Optimize for 500 iters with {'c1': 0.1, 'c2': 0.3, 'w': 0.9, 'k': 5, 'p': 2}
2021-01-29 20:08:44,174 - pyswarms.single.local_best - INFO - Optimization finished | best cost: 2062.8185558146515, best pos: [1.91480025e+00 1.03433407e+00 9.68693800e+01 2.64200955e-01
 1.56805287e-06 8.33655441e-07 1.96103938e-06]
2021-01-29 20:08:44,215 - pyswarms.single.local_best - INFO - Optimize for 500 iters with {'c1': 0.1, 'c2': 0.3, 'w': 0.9, 'k': 5, 'p': 2}
2021-01-29 20:09:14,123 - pyswarms.single.local_best - INFO - Optimization finished | best cost: 2098.551058277783, best pos: [1.44196393e+00 7.28731361e-01 9.68068609e+01 4.89258849e-01
 1.29744781e-06 1.30376495e-06 1.53126238e-06]
2021-01-29 20:09:14,164 - pyswarms.single.local_best - INFO - Optimize for 500 iters with {'c1': 0.1, 'c2': 0.3, 'w': 0.9, 'k': 5, 'p': 2}
2021-01-29 20:09:41,350 - pyswarms.single.local_best - INFO - Optimization finished | best cost: 2179.9280194687744, best pos: [1.80819694e+00 8.60374605e-01 9.82577405e+01 3.66755937e-01
 3.21372002e-07 1.18988356e-06 8.69740021e-07]
2021-01-29 20:09:41,389 - pyswarms.single.local_best - INFO - Optimize for 500 iters with {'c1': 0.1, 'c2': 0.3, 'w': 0.9, 'k': 5, 'p': 2}
2021-01-29 20:10:09,054 - pyswarms.single.local_best - INFO - Optimization finished | best cost: 2166.5335326515146, best pos: [1.32462288e+00 6.56882454e-01 9.44394762e+01 5.80294683e-01
 1.91084595e-06 1.84319824e-06 1.56273858e-06]
2021-01-29 20:10:09,103 - pyswarms.single.local_best - INFO - Optimize for 500 iters with {'c1': 0.1, 'c2': 0.3, 'w': 0.9, 'k': 5, 'p': 2}
2021-01-29 20:10:39,255 - pyswarms.single.local_best - INFO - Optimization finished | best cost: 2172.2901129172333, best pos: [1.18191043e+00 6.48542756e-01 1.00234183e+02 5.78796586e-01
 1.54331918e-06 1.49577402e-06 1.89008473e-06]
2021-01-29 20:10:39,298 - pyswarms.single.local_best - INFO - Optimize for 500 iters with {'c1': 0.1, 'c2': 0.3, 'w': 0.9, 'k': 5, 'p': 2}
2021-01-29 20:11:07,103 - pyswarms.single.local_best - INFO - Optimization finished | best cost: 2097.027193841264, best pos: [1.93867801e+00 1.00077695e+00 9.50665492e+01 2.82789567e-01
 1.11832794e-06 1.33485779e-06 1.91825987e-06]
2021-01-29 20:11:07,144 - pyswarms.single.local_best - INFO - Optimize for 500 iters with {'c1': 0.1, 'c2': 0.3, 'w': 0.9, 'k': 5, 'p': 2}
2021-01-29 20:11:35,590 - pyswarms.single.local_best - INFO - Optimization finished | best cost: 2168.563277294951, best pos: [1.77294615e+00 9.33640776e-01 9.77936836e+01 3.18027705e-01
 1.27780068e-06 1.53854429e-06 1.61647142e-06]
2021-01-29 20:11:35,626 - pyswarms.single.local_best - INFO - Optimize for 500 iters with {'c1': 0.1, 'c2': 0.3, 'w': 0.9, 'k': 5, 'p': 2}
2021-01-29 20:12:03,916 - pyswarms.single.local_best - INFO - Optimization finished | best cost: 2085.392624612676, best pos: [1.71711918e+00 8.74585141e-01 9.73268304e+01 3.63388252e-01
 8.45770999e-07 8.25712672e-07 1.51203125e-06]
2021-01-29 20:12:03,953 - pyswarms.single.local_best - INFO - Optimize for 500 iters with {'c1': 0.1, 'c2': 0.3, 'w': 0.9, 'k': 5, 'p': 2}
2021-01-29 20:12:33,222 - pyswarms.single.local_best - INFO - Optimization finished | best cost: 2135.5755162284922, best pos: [1.61675284e+00 7.56810377e-01 9.49196133e+01 4.64302146e-01
 8.46224934e-07 1.55472532e-06 1.01864398e-06]
2021-01-29 20:12:33,270 - pyswarms.single.local_best - INFO - Optimize for 500 iters with {'c1': 0.1, 'c2': 0.3, 'w': 0.9, 'k': 5, 'p': 2}
2021-01-29 20:13:02,897 - pyswarms.single.local_best - INFO - Optimization finished | best cost: 2268.281985945138, best pos: [1.98096497e+00 1.06039309e+00 9.65831775e+01 2.63720564e-01
 8.18285681e-07 5.50196222e-07 1.59039289e-06]
2021-01-29 20:13:02,934 - pyswarms.single.local_best - INFO - Optimize for 500 iters with {'c1': 0.1, 'c2': 0.3, 'w': 0.9, 'k': 5, 'p': 2}
2021-01-29 20:13:31,953 - pyswarms.single.local_best - INFO - Optimization finished | best cost: 2176.229050450027, best pos: [1.55505406e+00 7.97484638e-01 9.65945118e+01 4.27577183e-01
 1.00853107e-06 1.57879102e-06 1.54185686e-06]
2021-01-29 20:13:31,986 - pyswarms.single.local_best - INFO - Optimize for 500 iters with {'c1': 0.1, 'c2': 0.3, 'w': 0.9, 'k': 5, 'p': 2}
2021-01-29 20:14:02,127 - pyswarms.single.local_best - INFO - Optimization finished | best cost: 2104.5397935730903, best pos: [1.74628782e+00 8.18608270e-01 9.54321011e+01 4.09241501e-01
 1.12555287e-06 1.91990232e-06 6.38744406e-07]
2021-01-29 20:14:02,168 - pyswarms.single.local_best - INFO - Optimize for 500 iters with {'c1': 0.1, 'c2': 0.3, 'w': 0.9, 'k': 5, 'p': 2}
2021-01-29 20:14:31,060 - pyswarms.single.local_best - INFO - Optimization finished | best cost: 2253.0036641126526, best pos: [1.89240424e+00 1.06662588e+00 9.66304987e+01 2.49444594e-01
 2.15250585e-06 1.72318937e-06 2.37634707e-06]
2021-01-29 20:14:31,100 - pyswarms.single.local_best - INFO - Optimize for 500 iters with {'c1': 0.1, 'c2': 0.3, 'w': 0.9, 'k': 5, 'p': 2}
2021-01-29 20:14:58,814 - pyswarms.single.local_best - INFO - Optimization finished | best cost: 2102.7218272857003, best pos: [1.55834565e+00 8.65881639e-01 9.82748406e+01 3.67527303e-01
 1.46699568e-06 1.72136846e-06 2.11195797e-06]
2021-01-29 20:14:58,854 - pyswarms.single.local_best - INFO - Optimize for 500 iters with {'c1': 0.1, 'c2': 0.3, 'w': 0.9, 'k': 5, 'p': 2}
2021-01-29 20:15:28,440 - pyswarms.single.local_best - INFO - Optimization finished | best cost: 2199.570417087381, best pos: [1.79943189e+00 8.28991687e-01 9.57393893e+01 4.06908448e-01
 1.22499676e-06 8.17316346e-07 6.48604140e-07]
2021-01-29 20:15:28,477 - pyswarms.single.local_best - INFO - Optimize for 500 iters with {'c1': 0.1, 'c2': 0.3, 'w': 0.9, 'k': 5, 'p': 2}
2021-01-29 20:15:56,311 - pyswarms.single.local_best - INFO - Optimization finished | best cost: 2195.0753994458896, best pos: [1.83861863e+00 9.35943688e-01 9.48876944e+01 3.25787586e-01
 6.24354442e-07 8.27852392e-07 2.00007625e-06]
2021-01-29 20:15:56,350 - pyswarms.single.local_best - INFO - Optimize for 500 iters with {'c1': 0.1, 'c2': 0.3, 'w': 0.9, 'k': 5, 'p': 2}
2021-01-29 20:16:26,092 - pyswarms.single.local_best - INFO - Optimization finished | best cost: 2046.1528582295402, best pos: [1.34962103e+00 6.62440498e-01 9.49846074e+01 5.64884724e-01
 7.22181437e-07 1.43865410e-06 1.98579728e-06]
2021-01-29 20:16:26,131 - pyswarms.single.local_best - INFO - Optimize for 500 iters with {'c1': 0.1, 'c2': 0.3, 'w': 0.9, 'k': 5, 'p': 2}
2021-01-29 20:16:54,719 - pyswarms.single.local_best - INFO - Optimization finished | best cost: 2144.893687121691, best pos: [1.73998980e+00 8.95322732e-01 9.80852025e+01 3.42202342e-01
 1.60465323e-06 1.34400276e-06 1.25585518e-06]
2021-01-29 20:16:54,759 - pyswarms.single.local_best - INFO - Optimize for 500 iters with {'c1': 0.1, 'c2': 0.3, 'w': 0.9, 'k': 5, 'p': 2}
2021-01-29 20:17:23,368 - pyswarms.single.local_best - INFO - Optimization finished | best cost: 2126.2379667663163, best pos: [1.40898869e+00 7.02051402e-01 9.62194232e+01 5.22839175e-01
 9.54035471e-07 3.57209760e-07 1.99745660e-06]
2021-01-29 20:17:23,409 - pyswarms.single.local_best - INFO - Optimize for 500 iters with {'c1': 0.1, 'c2': 0.3, 'w': 0.9, 'k': 5, 'p': 2}
2021-01-29 20:17:51,415 - pyswarms.single.local_best - INFO - Optimization finished | best cost: 2234.173329770078, best pos: [1.29648040e+00 6.40991361e-01 9.48721252e+01 5.95972332e-01
 2.05752789e-06 7.25999911e-07 2.08630288e-06]
2021-01-29 20:17:51,456 - pyswarms.single.local_best - INFO - Optimize for 500 iters with {'c1': 0.1, 'c2': 0.3, 'w': 0.9, 'k': 5, 'p': 2}
2021-01-29 20:18:21,879 - pyswarms.single.local_best - INFO - Optimization finished | best cost: 2195.502137473999, best pos: [1.52784645e+00 7.40036844e-01 9.50942357e+01 4.81708411e-01
 1.21184256e-06 5.88695344e-07 1.68764292e-06]
2021-01-29 20:18:21,919 - pyswarms.single.local_best - INFO - Optimize for 500 iters with {'c1': 0.1, 'c2': 0.3, 'w': 0.9, 'k': 5, 'p': 2}
2021-01-29 20:18:50,056 - pyswarms.single.local_best - INFO - Optimization finished | best cost: 2185.643953304991, best pos: [1.58988132e+00 8.47263270e-01 9.99923468e+01 3.77533034e-01
 9.92467887e-07 1.23150285e-06 1.46199471e-06]
2021-01-29 20:18:50,097 - pyswarms.single.local_best - INFO - Optimize for 500 iters with {'c1': 0.1, 'c2': 0.3, 'w': 0.9, 'k': 5, 'p': 2}
2021-01-29 20:19:19,680 - pyswarms.single.local_best - INFO - Optimization finished | best cost: 2159.0127101035523, best pos: [1.88417609e+00 9.71198468e-01 9.65082546e+01 2.99561449e-01
 1.02078109e-06 1.06928587e-06 1.61270549e-06]
2021-01-29 20:19:19,722 - pyswarms.single.local_best - INFO - Optimize for 500 iters with {'c1': 0.1, 'c2': 0.3, 'w': 0.9, 'k': 5, 'p': 2}
2021-01-29 20:19:48,945 - pyswarms.single.local_best - INFO - Optimization finished | best cost: 2162.455240661097, best pos: [1.65100107e+00 8.90320052e-01 1.00626801e+02 3.36570546e-01
 1.11252572e-06 1.54852092e-07 2.07284426e-06]
2021-01-29 20:19:48,980 - pyswarms.single.local_best - INFO - Optimize for 500 iters with {'c1': 0.1, 'c2': 0.3, 'w': 0.9, 'k': 5, 'p': 2}
2021-01-29 20:20:18,281 - pyswarms.single.local_best - INFO - Optimization finished | best cost: 2127.5040245292794, best pos: [1.97855155e+00 1.02443179e+00 9.77979727e+01 2.68599832e-01
 1.20115624e-06 1.99158382e-06 1.08638653e-06]
2021-01-29 20:20:18,322 - pyswarms.single.local_best - INFO - Optimize for 500 iters with {'c1': 0.1, 'c2': 0.3, 'w': 0.9, 'k': 5, 'p': 2}
2021-01-29 20:20:46,208 - pyswarms.single.local_best - INFO - Optimization finished | best cost: 2177.859831922017, best pos: [1.61407348e+00 7.57295514e-01 9.64496594e+01 4.62420859e-01
 1.05631172e-06 1.27812726e-06 7.73431841e-07]
2021-01-29 20:20:46,250 - pyswarms.single.local_best - INFO - Optimize for 500 iters with {'c1': 0.1, 'c2': 0.3, 'w': 0.9, 'k': 5, 'p': 2}
2021-01-29 20:21:15,325 - pyswarms.single.local_best - INFO - Optimization finished | best cost: 2052.5086455031096, best pos: [1.53785762e+00 8.18815145e-01 9.74082584e+01 4.07888218e-01
 1.27408106e-06 1.57619948e-06 1.72070791e-06]
2021-01-29 20:21:15,362 - pyswarms.single.local_best - INFO - Optimize for 500 iters with {'c1': 0.1, 'c2': 0.3, 'w': 0.9, 'k': 5, 'p': 2}
2021-01-29 20:21:45,556 - pyswarms.single.local_best - INFO - Optimization finished | best cost: 2243.108602975638, best pos: [1.49530349e+00 7.33605376e-01 9.73842746e+01 4.84421691e-01
 2.95487089e-07 1.18769889e-06 1.32094067e-06]
2021-01-29 20:21:45,598 - pyswarms.single.local_best - INFO - Optimize for 500 iters with {'c1': 0.1, 'c2': 0.3, 'w': 0.9, 'k': 5, 'p': 2}
2021-01-29 20:22:14,360 - pyswarms.single.local_best - INFO - Optimization finished | best cost: 2049.779305772894, best pos: [1.66277335e+00 9.22364153e-01 9.83325277e+01 3.33869446e-01
 1.07834193e-06 1.20556014e-06 1.98269504e-06]
2021-01-29 20:22:14,405 - pyswarms.single.local_best - INFO - Optimize for 500 iters with {'c1': 0.1, 'c2': 0.3, 'w': 0.9, 'k': 5, 'p': 2}
2021-01-29 20:22:43,829 - pyswarms.single.local_best - INFO - Optimization finished | best cost: 2123.933972584958, best pos: [1.76035330e+00 8.69656803e-01 9.67164269e+01 3.65658476e-01
 2.31667114e-06 1.02117569e-06 9.42948708e-07]
2021-01-29 20:22:43,875 - pyswarms.single.local_best - INFO - Optimize for 500 iters with {'c1': 0.1, 'c2': 0.3, 'w': 0.9, 'k': 5, 'p': 2}
2021-01-29 20:23:12,995 - pyswarms.single.local_best - INFO - Optimization finished | best cost: 2164.207698464807, best pos: [1.88155821e+00 9.98882710e-01 9.76684743e+01 2.81471285e-01
 3.16384245e-07 1.53817018e-06 1.84162829e-06]
2021-01-29 20:23:13,041 - pyswarms.single.local_best - INFO - Optimize for 500 iters with {'c1': 0.1, 'c2': 0.3, 'w': 0.9, 'k': 5, 'p': 2}
2021-01-29 20:23:40,654 - pyswarms.single.local_best - INFO - Optimization finished | best cost: 2166.138245788473, best pos: [1.47383843e+00 6.91320575e-01 9.60211362e+01 5.30006800e-01
 5.13361390e-07 1.09081542e-06 1.25613076e-06]
2021-01-29 20:23:40,703 - pyswarms.single.local_best - INFO - Optimize for 500 iters with {'c1': 0.1, 'c2': 0.3, 'w': 0.9, 'k': 5, 'p': 2}
2021-01-29 20:24:08,470 - pyswarms.single.local_best - INFO - Optimization finished | best cost: 2171.9936970123917, best pos: [1.72422206e+00 8.46373062e-01 9.63001958e+01 3.83463252e-01
 1.16721238e-06 5.03679496e-08 1.64164769e-06]
2021-01-29 20:24:08,511 - pyswarms.single.local_best - INFO - Optimize for 500 iters with {'c1': 0.1, 'c2': 0.3, 'w': 0.9, 'k': 5, 'p': 2}
2021-01-29 20:24:37,039 - pyswarms.single.local_best - INFO - Optimization finished | best cost: 2248.699189723825, best pos: [1.56084822e+00 8.30600776e-01 9.69601827e+01 3.98764773e-01
 1.30758984e-06 5.58522626e-07 2.22285360e-06]
2021-01-29 20:24:37,079 - pyswarms.single.local_best - INFO - Optimize for 500 iters with {'c1': 0.1, 'c2': 0.3, 'w': 0.9, 'k': 5, 'p': 2}
2021-01-29 20:25:05,579 - pyswarms.single.local_best - INFO - Optimization finished | best cost: 2110.395635151632, best pos: [1.50664602e+00 7.96449137e-01 9.65240934e+01 4.26226695e-01
 8.38149005e-07 1.18424142e-06 2.30838175e-06]
2021-01-29 20:25:05,626 - pyswarms.single.local_best - INFO - Optimize for 500 iters with {'c1': 0.1, 'c2': 0.3, 'w': 0.9, 'k': 5, 'p': 2}
2021-01-29 20:25:31,964 - pyswarms.single.local_best - INFO - Optimization finished | best cost: 2158.189572544732, best pos: [1.80508405e+00 9.11327028e-01 9.92088708e+01 2.63918613e-01
 4.37534615e-06 1.38063162e-06 3.39416790e-06]
2021-01-29 20:25:32,004 - pyswarms.single.local_best - INFO - Optimize for 500 iters with {'c1': 0.1, 'c2': 0.3, 'w': 0.9, 'k': 5, 'p': 2}
2021-01-29 20:26:00,463 - pyswarms.single.local_best - INFO - Optimization finished | best cost: 2174.6878468613772, best pos: [1.57762927e+00 6.76294730e-01 9.48157000e+01 4.76034754e-01
 2.09962675e-06 2.76125583e-06 1.40034136e-06]
2021-01-29 20:26:00,505 - pyswarms.single.local_best - INFO - Optimize for 500 iters with {'c1': 0.1, 'c2': 0.3, 'w': 0.9, 'k': 5, 'p': 2}
2021-01-29 20:26:28,425 - pyswarms.single.local_best - INFO - Optimization finished | best cost: 2162.8781052028867, best pos: [1.10055471e+00 5.23146972e-01 9.78853073e+01 6.85151593e-01
 2.66492874e-06 2.61374222e-06 2.60995430e-06]
2021-01-29 20:26:28,466 - pyswarms.single.local_best - INFO - Optimize for 500 iters with {'c1': 0.1, 'c2': 0.3, 'w': 0.9, 'k': 5, 'p': 2}
2021-01-29 20:26:55,472 - pyswarms.single.local_best - INFO - Optimization finished | best cost: 2199.6812901420853, best pos: [1.94298627e+00 9.19765313e-01 9.34507906e+01 2.77135008e-01
 2.97134409e-06 3.03284024e-06 3.53762671e-06]
2021-01-29 20:26:55,511 - pyswarms.single.local_best - INFO - Optimize for 500 iters with {'c1': 0.1, 'c2': 0.3, 'w': 0.9, 'k': 5, 'p': 2}
2021-01-29 20:27:22,619 - pyswarms.single.local_best - INFO - Optimization finished | best cost: 2145.1288731415716, best pos: [1.69087321e+00 8.01300672e-01 9.63798997e+01 3.51120368e-01
 1.33947217e-06 1.45057567e-06 3.51944062e-06]
2021-01-29 20:27:22,662 - pyswarms.single.local_best - INFO - Optimize for 500 iters with {'c1': 0.1, 'c2': 0.3, 'w': 0.9, 'k': 5, 'p': 2}
2021-01-29 20:27:51,064 - pyswarms.single.local_best - INFO - Optimization finished | best cost: 2148.2733685231537, best pos: [1.51825928e+00 7.10546199e-01 9.64719163e+01 4.29254177e-01
 2.12060204e-06 2.71795468e-06 2.93705420e-06]
2021-01-29 20:27:51,105 - pyswarms.single.local_best - INFO - Optimize for 500 iters with {'c1': 0.1, 'c2': 0.3, 'w': 0.9, 'k': 5, 'p': 2}
2021-01-29 20:28:20,027 - pyswarms.single.local_best - INFO - Optimization finished | best cost: 2116.603029621787, best pos: [1.97726347e+00 8.76641666e-01 9.52150329e+01 2.99558396e-01
 3.70714124e-08 1.86821647e-06 2.59500914e-06]
2021-01-29 20:28:20,070 - pyswarms.single.local_best - INFO - Optimize for 500 iters with {'c1': 0.1, 'c2': 0.3, 'w': 0.9, 'k': 5, 'p': 2}
2021-01-29 20:28:49,431 - pyswarms.single.local_best - INFO - Optimization finished | best cost: 2084.446064846664, best pos: [1.69011723e+00 8.65052917e-01 9.92081400e+01 3.01193221e-01
 1.49175133e-06 1.06012314e-07 4.21432199e-06]
2021-01-29 20:28:49,467 - pyswarms.single.local_best - INFO - Optimize for 500 iters with {'c1': 0.1, 'c2': 0.3, 'w': 0.9, 'k': 5, 'p': 2}
2021-01-29 20:29:17,517 - pyswarms.single.local_best - INFO - Optimization finished | best cost: 2261.8825447504646, best pos: [1.41066240e+00 6.51090409e-01 9.46785685e+01 5.06870551e-01
 4.21112796e-06 1.99131795e-06 2.86296009e-06]
2021-01-29 20:29:17,554 - pyswarms.single.local_best - INFO - Optimize for 500 iters with {'c1': 0.1, 'c2': 0.3, 'w': 0.9, 'k': 5, 'p': 2}
2021-01-29 20:29:46,658 - pyswarms.single.local_best - INFO - Optimization finished | best cost: 2159.075599486107, best pos: [1.81119366e+00 9.30554045e-01 9.74220099e+01 2.63475305e-01
 3.05864712e-06 3.54052039e-06 3.69468731e-06]
2021-01-29 20:29:46,699 - pyswarms.single.local_best - INFO - Optimize for 500 iters with {'c1': 0.1, 'c2': 0.3, 'w': 0.9, 'k': 5, 'p': 2}
2021-01-29 20:30:14,034 - pyswarms.single.local_best - INFO - Optimization finished | best cost: 2221.502805214843, best pos: [1.85068679e+00 8.68752353e-01 9.72264638e+01 3.06776954e-01
 2.88083357e-06 1.57262385e-06 2.02045783e-06]
2021-01-29 20:30:14,075 - pyswarms.single.local_best - INFO - Optimize for 500 iters with {'c1': 0.1, 'c2': 0.3, 'w': 0.9, 'k': 5, 'p': 2}
2021-01-29 20:30:44,054 - pyswarms.single.local_best - INFO - Optimization finished | best cost: 2136.694548970503, best pos: [1.50976071e+00 7.33446150e-01 9.62852396e+01 4.12848467e-01
 2.48109421e-06 3.19440227e-06 3.26567003e-06]
2021-01-29 20:30:44,094 - pyswarms.single.local_best - INFO - Optimize for 500 iters with {'c1': 0.1, 'c2': 0.3, 'w': 0.9, 'k': 5, 'p': 2}
2021-01-29 20:31:12,492 - pyswarms.single.local_best - INFO - Optimization finished | best cost: 2034.2169604301448, best pos: [1.61801509e+00 7.48265710e-01 9.61455583e+01 4.05644382e-01
 1.32562028e-06 2.20393832e-06 2.42066954e-06]
2021-01-29 20:31:12,537 - pyswarms.single.local_best - INFO - Optimize for 500 iters with {'c1': 0.1, 'c2': 0.3, 'w': 0.9, 'k': 5, 'p': 2}
2021-01-29 20:31:40,702 - pyswarms.single.local_best - INFO - Optimization finished | best cost: 2103.7434837752794, best pos: [1.68610612e+00 7.89113827e-01 9.60673689e+01 3.63485249e-01
 2.79642688e-06 1.84766268e-06 2.75099633e-06]
2021-01-29 20:31:40,743 - pyswarms.single.local_best - INFO - Optimize for 500 iters with {'c1': 0.1, 'c2': 0.3, 'w': 0.9, 'k': 5, 'p': 2}
2021-01-29 20:32:09,841 - pyswarms.single.local_best - INFO - Optimization finished | best cost: 2179.80630297241, best pos: [1.43904840e+00 6.87666415e-01 9.66199440e+01 4.58178366e-01
 2.47463496e-06 4.04070975e-06 2.33531279e-06]
2021-01-29 20:32:09,882 - pyswarms.single.local_best - INFO - Optimize for 500 iters with {'c1': 0.1, 'c2': 0.3, 'w': 0.9, 'k': 5, 'p': 2}
2021-01-29 20:32:38,933 - pyswarms.single.local_best - INFO - Optimization finished | best cost: 2138.3704542196815, best pos: [1.49958864e+00 6.65185940e-01 9.56240744e+01 4.83932900e-01
 2.43466356e-06 7.61970231e-07 2.67329470e-06]
2021-01-29 20:32:38,976 - pyswarms.single.local_best - INFO - Optimize for 500 iters with {'c1': 0.1, 'c2': 0.3, 'w': 0.9, 'k': 5, 'p': 2}
2021-01-29 20:33:06,645 - pyswarms.single.local_best - INFO - Optimization finished | best cost: 2051.136259440368, best pos: [1.73480130e+00 8.34720581e-01 9.65820759e+01 3.29841085e-01
 3.55562569e-06 1.27945563e-06 2.79216857e-06]
2021-01-29 20:33:06,686 - pyswarms.single.local_best - INFO - Optimize for 500 iters with {'c1': 0.1, 'c2': 0.3, 'w': 0.9, 'k': 5, 'p': 2}
2021-01-29 20:33:35,673 - pyswarms.single.local_best - INFO - Optimization finished | best cost: 2080.6277137352167, best pos: [1.57857014e+00 6.99181211e-01 9.64905811e+01 4.40845031e-01
 2.48296435e-06 1.70365602e-06 1.97181503e-06]
2021-01-29 20:33:35,713 - pyswarms.single.local_best - INFO - Optimize for 500 iters with {'c1': 0.1, 'c2': 0.3, 'w': 0.9, 'k': 5, 'p': 2}
2021-01-29 20:34:04,505 - pyswarms.single.local_best - INFO - Optimization finished | best cost: 2051.262321586162, best pos: [1.21432399e+00 5.98235149e-01 9.76610650e+01 5.65924911e-01
 4.44302587e-06 6.47768586e-07 4.02947538e-06]
2021-01-29 20:34:04,549 - pyswarms.single.local_best - INFO - Optimize for 500 iters with {'c1': 0.1, 'c2': 0.3, 'w': 0.9, 'k': 5, 'p': 2}
2021-01-29 20:34:32,666 - pyswarms.single.local_best - INFO - Optimization finished | best cost: 2121.0474637372363, best pos: [1.63715707e+00 7.86014254e-01 9.42783792e+01 3.78712713e-01
 2.68512090e-06 1.83422293e-06 3.70142203e-06]
2021-01-29 20:34:32,703 - pyswarms.single.local_best - INFO - Optimize for 500 iters with {'c1': 0.1, 'c2': 0.3, 'w': 0.9, 'k': 5, 'p': 2}
2021-01-29 20:35:02,468 - pyswarms.single.local_best - INFO - Optimization finished | best cost: 2040.4950266421197, best pos: [1.56800883e+00 6.73025161e-01 9.60749821e+01 4.64859143e-01
 2.87051750e-06 2.37937190e-06 1.37978878e-06]
2021-01-29 20:35:02,510 - pyswarms.single.local_best - INFO - Optimize for 500 iters with {'c1': 0.1, 'c2': 0.3, 'w': 0.9, 'k': 5, 'p': 2}
2021-01-29 20:35:30,949 - pyswarms.single.local_best - INFO - Optimization finished | best cost: 2084.4639452873294, best pos: [1.66746907e+00 7.81239077e-01 9.62777930e+01 3.69649751e-01
 2.91627013e-06 1.22704281e-06 2.80574242e-06]
2021-01-29 20:35:30,987 - pyswarms.single.local_best - INFO - Optimize for 500 iters with {'c1': 0.1, 'c2': 0.3, 'w': 0.9, 'k': 5, 'p': 2}
2021-01-29 20:35:59,827 - pyswarms.single.local_best - INFO - Optimization finished | best cost: 2146.6482542742847, best pos: [1.42588130e+00 6.92108299e-01 9.72912859e+01 4.44690642e-01
 1.16516139e-07 2.06932097e-06 4.42297008e-06]
2021-01-29 20:35:59,868 - pyswarms.single.local_best - INFO - Optimize for 500 iters with {'c1': 0.1, 'c2': 0.3, 'w': 0.9, 'k': 5, 'p': 2}
2021-01-29 20:36:27,519 - pyswarms.single.local_best - INFO - Optimization finished | best cost: 2123.7051035274085, best pos: [1.84346638e+00 8.58849590e-01 9.65925355e+01 3.02491756e-01
 8.06885112e-07 2.30147020e-06 3.09156971e-06]
2021-01-29 20:36:27,560 - pyswarms.single.local_best - INFO - Optimize for 500 iters with {'c1': 0.1, 'c2': 0.3, 'w': 0.9, 'k': 5, 'p': 2}
2021-01-29 20:36:54,398 - pyswarms.single.local_best - INFO - Optimization finished | best cost: 2257.332882256119, best pos: [1.45633515e+00 6.94126605e-01 9.74416672e+01 4.49279900e-01
 2.58116591e-06 3.40617092e-06 2.21163557e-06]
2021-01-29 20:36:54,440 - pyswarms.single.local_best - INFO - Optimize for 500 iters with {'c1': 0.1, 'c2': 0.3, 'w': 0.9, 'k': 5, 'p': 2}
2021-01-29 20:37:21,551 - pyswarms.single.local_best - INFO - Optimization finished | best cost: 2192.2129334207593, best pos: [1.82137670e+00 8.13652249e-01 9.63737487e+01 3.40247750e-01
 3.29391438e-07 3.94575567e-06 1.79302335e-06]
2021-01-29 20:37:21,591 - pyswarms.single.local_best - INFO - Optimize for 500 iters with {'c1': 0.1, 'c2': 0.3, 'w': 0.9, 'k': 5, 'p': 2}
2021-01-29 20:37:49,171 - pyswarms.single.local_best - INFO - Optimization finished | best cost: 2107.4978694299116, best pos: [1.46076727e+00 6.73804307e-01 9.64345535e+01 4.70473579e-01
 2.34652005e-06 2.62540276e-06 2.47818617e-06]
2021-01-29 20:37:49,213 - pyswarms.single.local_best - INFO - Optimize for 500 iters with {'c1': 0.1, 'c2': 0.3, 'w': 0.9, 'k': 5, 'p': 2}
2021-01-29 20:38:17,599 - pyswarms.single.local_best - INFO - Optimization finished | best cost: 2166.7248982851165, best pos: [1.27093399e+00 6.38302839e-01 9.84538994e+01 5.00660633e-01
 4.19950792e-06 3.33862827e-06 3.55414865e-06]
2021-01-29 20:38:17,642 - pyswarms.single.local_best - INFO - Optimize for 500 iters with {'c1': 0.1, 'c2': 0.3, 'w': 0.9, 'k': 5, 'p': 2}
2021-01-29 20:38:45,274 - pyswarms.single.local_best - INFO - Optimization finished | best cost: 2161.7869325919473, best pos: [1.62271070e+00 7.25657516e-01 9.48508739e+01 4.20948936e-01
 2.75280671e-06 2.80720413e-06 2.13544501e-06]
2021-01-29 20:38:45,315 - pyswarms.single.local_best - INFO - Optimize for 500 iters with {'c1': 0.1, 'c2': 0.3, 'w': 0.9, 'k': 5, 'p': 2}
2021-01-29 20:39:13,593 - pyswarms.single.local_best - INFO - Optimization finished | best cost: 2150.1021997714156, best pos: [1.64900564e+00 7.42382906e-01 9.76865404e+01 3.89703408e-01
 2.41400978e-06 1.38304410e-06 2.31605050e-06]
2021-01-29 20:39:13,628 - pyswarms.single.local_best - INFO - Optimize for 500 iters with {'c1': 0.1, 'c2': 0.3, 'w': 0.9, 'k': 5, 'p': 2}
2021-01-29 20:39:41,190 - pyswarms.single.local_best - INFO - Optimization finished | best cost: 2114.084801499521, best pos: [1.89041715e+00 1.01719517e+00 9.81104716e+01 2.30154833e-01
 2.58683082e-07 1.64664758e-06 4.02484640e-06]
2021-01-29 20:39:41,230 - pyswarms.single.local_best - INFO - Optimize for 500 iters with {'c1': 0.1, 'c2': 0.3, 'w': 0.9, 'k': 5, 'p': 2}
2021-01-29 20:40:10,223 - pyswarms.single.local_best - INFO - Optimization finished | best cost: 2139.9746028974428, best pos: [1.69958004e+00 7.17112331e-01 9.69080404e+01 4.18788390e-01
 2.39540625e-06 2.40643859e-06 8.87740245e-07]
2021-01-29 20:40:10,265 - pyswarms.single.local_best - INFO - Optimize for 500 iters with {'c1': 0.1, 'c2': 0.3, 'w': 0.9, 'k': 5, 'p': 2}
2021-01-29 20:40:37,743 - pyswarms.single.local_best - INFO - Optimization finished | best cost: 2206.051653404828, best pos: [1.90664061e+00 8.13658845e-01 9.58502977e+01 3.47788290e-01
 2.28819983e-06 2.50764511e-06 9.48344049e-07]
2021-01-29 20:40:37,785 - pyswarms.single.local_best - INFO - Optimize for 500 iters with {'c1': 0.1, 'c2': 0.3, 'w': 0.9, 'k': 5, 'p': 2}
2021-01-29 20:41:06,450 - pyswarms.single.local_best - INFO - Optimization finished | best cost: 2108.4769967201205, best pos: [1.82884430e+00 8.19426117e-01 9.65576732e+01 3.42968434e-01
 7.18117469e-07 3.07178476e-06 1.57447167e-06]
2021-01-29 20:41:06,491 - pyswarms.single.local_best - INFO - Optimize for 500 iters with {'c1': 0.1, 'c2': 0.3, 'w': 0.9, 'k': 5, 'p': 2}
2021-01-29 20:41:36,542 - pyswarms.single.local_best - INFO - Optimization finished | best cost: 2024.5189535596942, best pos: [1.35699333e+00 6.10756357e-01 9.80888883e+01 5.47094946e-01
 1.86674231e-06 2.41942962e-07 2.40324293e-06]
2021-01-29 20:41:36,584 - pyswarms.single.local_best - INFO - Optimize for 500 iters with {'c1': 0.1, 'c2': 0.3, 'w': 0.9, 'k': 5, 'p': 2}
2021-01-29 20:42:05,118 - pyswarms.single.local_best - INFO - Optimization finished | best cost: 2282.7880908473853, best pos: [1.68493930e+00 7.71575604e-01 9.39774222e+01 3.83161670e-01
 2.00541613e-06 7.97713097e-07 3.87645804e-06]
2021-01-29 20:42:05,158 - pyswarms.single.local_best - INFO - Optimize for 500 iters with {'c1': 0.1, 'c2': 0.3, 'w': 0.9, 'k': 5, 'p': 2}
2021-01-29 20:42:33,570 - pyswarms.single.local_best - INFO - Optimization finished | best cost: 2239.186736809371, best pos: [1.53544809e+00 7.91996862e-01 1.00090819e+02 3.51870603e-01
 2.17644513e-06 2.54051363e-06 3.51433205e-06]
2021-01-29 20:42:33,611 - pyswarms.single.local_best - INFO - Optimize for 500 iters with {'c1': 0.1, 'c2': 0.3, 'w': 0.9, 'k': 5, 'p': 2}
2021-01-29 20:43:03,243 - pyswarms.single.local_best - INFO - Optimization finished | best cost: 2157.6702482712344, best pos: [1.55593362e+00 6.97485485e-01 9.83683441e+01 4.26238110e-01
 2.94826530e-06 6.99794184e-07 2.38410354e-06]
2021-01-29 20:43:03,286 - pyswarms.single.local_best - INFO - Optimize for 500 iters with {'c1': 0.1, 'c2': 0.3, 'w': 0.9, 'k': 5, 'p': 2}
2021-01-29 20:43:31,295 - pyswarms.single.local_best - INFO - Optimization finished | best cost: 2087.823535817124, best pos: [1.80422896e+00 8.28009490e-01 9.42993901e+01 3.36917311e-01
 1.90697247e-06 3.59966267e-06 2.70945926e-06]
2021-01-29 20:43:31,333 - pyswarms.single.local_best - INFO - Optimize for 500 iters with {'c1': 0.1, 'c2': 0.3, 'w': 0.9, 'k': 5, 'p': 2}
2021-01-29 20:43:58,810 - pyswarms.single.local_best - INFO - Optimization finished | best cost: 2194.247071723693, best pos: [1.47715628e+00 7.61701779e-01 9.85069906e+01 3.87564884e-01
 1.13901040e-06 1.56138380e-06 4.36841577e-06]
2021-01-29 20:43:58,858 - pyswarms.single.local_best - INFO - Optimize for 500 iters with {'c1': 0.1, 'c2': 0.3, 'w': 0.9, 'k': 5, 'p': 2}
2021-01-29 20:44:27,512 - pyswarms.single.local_best - INFO - Optimization finished | best cost: 2191.370078009192, best pos: [1.29646819e+00 6.43528333e-01 9.94170522e+01 5.02994471e-01
 2.48659675e-06 4.19186075e-06 2.04416868e-06]
2021-01-29 20:44:27,555 - pyswarms.single.local_best - INFO - Optimize for 500 iters with {'c1': 0.1, 'c2': 0.3, 'w': 0.9, 'k': 5, 'p': 2}
2021-01-29 20:44:54,985 - pyswarms.single.local_best - INFO - Optimization finished | best cost: 2093.1559634251435, best pos: [1.47506270e+00 7.25714129e-01 9.70430458e+01 4.10338246e-01
 3.88557968e-06 2.93126405e-06 3.57935486e-06]
2021-01-29 20:44:55,033 - pyswarms.single.local_best - INFO - Optimize for 500 iters with {'c1': 0.1, 'c2': 0.3, 'w': 0.9, 'k': 5, 'p': 2}
2021-01-29 20:45:22,598 - pyswarms.single.local_best - INFO - Optimization finished | best cost: 2210.3281430267666, best pos: [1.42619679e+00 6.83775997e-01 9.76986824e+01 4.54528624e-01
 2.90579246e-06 3.74266978e-06 2.32066072e-06]
2021-01-29 20:45:22,640 - pyswarms.single.local_best - INFO - Optimize for 500 iters with {'c1': 0.1, 'c2': 0.3, 'w': 0.9, 'k': 5, 'p': 2}
2021-01-29 20:45:50,407 - pyswarms.single.local_best - INFO - Optimization finished | best cost: 2023.9129385437143, best pos: [1.50067386e+00 6.70239541e-01 9.64200957e+01 4.69949277e-01
 3.57403910e-07 2.90499036e-06 2.43564395e-06]
2021-01-29 20:45:50,449 - pyswarms.single.local_best - INFO - Optimize for 500 iters with {'c1': 0.1, 'c2': 0.3, 'w': 0.9, 'k': 5, 'p': 2}
2021-01-29 20:46:18,653 - pyswarms.single.local_best - INFO - Optimization finished | best cost: 1996.3038782961926, best pos: [1.67170003e+00 7.73425942e-01 9.65506456e+01 3.82013906e-01
 1.72831537e-06 1.58405655e-06 2.37856412e-06]
2021-01-29 20:46:18,695 - pyswarms.single.local_best - INFO - Optimize for 500 iters with {'c1': 0.1, 'c2': 0.3, 'w': 0.9, 'k': 5, 'p': 2}
2021-01-29 20:46:46,373 - pyswarms.single.local_best - INFO - Optimization finished | best cost: 2121.1021277970963, best pos: [1.59190035e+00 6.19768014e-01 9.27590787e+01 5.37630670e-01
 3.83578720e-06 2.95371942e-07 2.03130429e-06]
2021-01-29 20:46:46,412 - pyswarms.single.local_best - INFO - Optimize for 500 iters with {'c1': 0.1, 'c2': 0.3, 'w': 0.9, 'k': 5, 'p': 2}
2021-01-29 20:47:14,737 - pyswarms.single.local_best - INFO - Optimization finished | best cost: 2199.818920837037, best pos: [1.72098011e+00 8.20941762e-01 9.87393070e+01 3.35437930e-01
 4.39208661e-06 1.60886171e-06 1.59429177e-06]
2021-01-29 20:47:14,778 - pyswarms.single.local_best - INFO - Optimize for 500 iters with {'c1': 0.1, 'c2': 0.3, 'w': 0.9, 'k': 5, 'p': 2}
2021-01-29 20:47:42,597 - pyswarms.single.local_best - INFO - Optimization finished | best cost: 2174.0630466042708, best pos: [1.48541120e+00 7.07126705e-01 9.62914494e+01 4.37814343e-01
 2.41405300e-06 7.98527078e-07 3.83001153e-06]
2021-01-29 20:47:42,635 - pyswarms.single.local_best - INFO - Optimize for 500 iters with {'c1': 0.1, 'c2': 0.3, 'w': 0.9, 'k': 5, 'p': 2}
2021-01-29 20:48:11,734 - pyswarms.single.local_best - INFO - Optimization finished | best cost: 2122.682748838345, best pos: [1.58533912e+00 7.43587218e-01 9.56421748e+01 4.03879645e-01
 2.15055635e-06 3.69221779e-06 2.62011224e-06]
2021-01-29 20:48:11,775 - pyswarms.single.local_best - INFO - Optimize for 500 iters with {'c1': 0.1, 'c2': 0.3, 'w': 0.9, 'k': 5, 'p': 2}
2021-01-29 20:48:40,810 - pyswarms.single.local_best - INFO - Optimization finished | best cost: 2177.4760000134916, best pos: [1.36089160e+00 6.07299142e-01 9.57473937e+01 5.52514153e-01
 1.06491655e-06 3.36785157e-06 2.39085021e-06]
2021-01-29 20:48:40,851 - pyswarms.single.local_best - INFO - Optimize for 500 iters with {'c1': 0.1, 'c2': 0.3, 'w': 0.9, 'k': 5, 'p': 2}
2021-01-29 20:49:08,672 - pyswarms.single.local_best - INFO - Optimization finished | best cost: 2100.6858932652863, best pos: [1.50694924e+00 7.31756771e-01 9.64275789e+01 4.12098107e-01
 2.70634568e-06 1.04259096e-06 4.13600672e-06]
2021-01-29 20:49:08,713 - pyswarms.single.local_best - INFO - Optimize for 500 iters with {'c1': 0.1, 'c2': 0.3, 'w': 0.9, 'k': 5, 'p': 2}
2021-01-29 20:49:38,700 - pyswarms.single.local_best - INFO - Optimization finished | best cost: 2163.2374099001854, best pos: [1.23097068e+00 5.31638701e-01 9.51987757e+01 6.73688819e-01
 1.97211103e-06 1.59240559e-06 2.63534904e-06]
2021-01-29 20:49:38,742 - pyswarms.single.local_best - INFO - Optimize for 500 iters with {'c1': 0.1, 'c2': 0.3, 'w': 0.9, 'k': 5, 'p': 2}
2021-01-29 20:50:06,774 - pyswarms.single.local_best - INFO - Optimization finished | best cost: 2132.082355919919, best pos: [1.66311191e+00 7.76102147e-01 9.64255667e+01 3.74972472e-01
 4.12643514e-06 3.68723930e-06 1.44567386e-06]
2021-01-29 20:50:06,818 - pyswarms.single.local_best - INFO - Optimize for 500 iters with {'c1': 0.1, 'c2': 0.3, 'w': 0.9, 'k': 5, 'p': 2}
2021-01-29 20:50:35,909 - pyswarms.single.local_best - INFO - Optimization finished | best cost: 2135.1573613643823, best pos: [1.32160988e+00 5.43123541e-01 9.65057075e+01 6.39874468e-01
 7.83679634e-07 6.34425949e-07 2.29530487e-06]
2021-01-29 20:50:35,952 - pyswarms.single.local_best - INFO - Optimize for 500 iters with {'c1': 0.1, 'c2': 0.3, 'w': 0.9, 'k': 5, 'p': 2}
2021-01-29 20:51:05,030 - pyswarms.single.local_best - INFO - Optimization finished | best cost: 2153.620805165092, best pos: [1.92506124e+00 8.49478488e-01 9.71190486e+01 3.04709380e-01
 1.34192781e-06 2.46018404e-06 1.95536878e-06]
2021-01-29 20:51:05,073 - pyswarms.single.local_best - INFO - Optimize for 500 iters with {'c1': 0.1, 'c2': 0.3, 'w': 0.9, 'k': 5, 'p': 2}
2021-01-29 20:51:32,589 - pyswarms.single.local_best - INFO - Optimization finished | best cost: 2173.350625756628, best pos: [1.08565661e+00 5.54979649e-01 1.00276292e+02 6.09453309e-01
 3.54108791e-06 2.29586000e-06 4.35319984e-06]
2021-01-29 20:51:32,633 - pyswarms.single.local_best - INFO - Optimize for 500 iters with {'c1': 0.1, 'c2': 0.3, 'w': 0.9, 'k': 5, 'p': 2}
2021-01-29 20:52:01,078 - pyswarms.single.local_best - INFO - Optimization finished | best cost: 2117.7514102283335, best pos: [1.91812931e+00 7.13209140e-01 9.00783459e+01 4.44411623e-01
 2.20131232e-06 3.02829060e-06 1.43410928e-06]
2021-01-29 20:52:01,121 - pyswarms.single.local_best - INFO - Optimize for 500 iters with {'c1': 0.1, 'c2': 0.3, 'w': 0.9, 'k': 5, 'p': 2}
2021-01-29 20:52:29,456 - pyswarms.single.local_best - INFO - Optimization finished | best cost: 2253.1051152736636, best pos: [1.45291732e+00 5.91659300e-01 9.29504821e+01 5.86753532e-01
 4.36094869e-06 2.29367405e-06 1.10788178e-06]
2021-01-29 20:52:29,495 - pyswarms.single.local_best - INFO - Optimize for 500 iters with {'c1': 0.1, 'c2': 0.3, 'w': 0.9, 'k': 5, 'p': 2}
2021-01-29 20:52:57,899 - pyswarms.single.local_best - INFO - Optimization finished | best cost: 2151.4002441727544, best pos: [1.87524008e+00 7.99047967e-01 9.24521541e+01 3.66142127e-01
 2.78894691e-06 2.54528338e-06 2.11209957e-06]
2021-01-29 20:52:57,940 - pyswarms.single.local_best - INFO - Optimize for 500 iters with {'c1': 0.1, 'c2': 0.3, 'w': 0.9, 'k': 5, 'p': 2}
2021-01-29 20:53:26,402 - pyswarms.single.local_best - INFO - Optimization finished | best cost: 2163.27389217703, best pos: [1.68818517e+00 7.47573081e-01 9.51086925e+01 4.00204863e-01
 2.67403915e-06 6.71874365e-07 2.60078947e-06]
2021-01-29 20:53:26,447 - pyswarms.single.local_best - INFO - Optimize for 500 iters with {'c1': 0.1, 'c2': 0.3, 'w': 0.9, 'k': 5, 'p': 2}
2021-01-29 20:53:54,962 - pyswarms.single.local_best - INFO - Optimization finished | best cost: 2142.55641180763, best pos: [1.71689352e+00 8.50327355e-01 9.71871952e+01 3.17064664e-01
 1.60718174e-06 6.85164548e-07 3.98498227e-06]
2021-01-29 20:53:55,002 - pyswarms.single.local_best - INFO - Optimize for 500 iters with {'c1': 0.1, 'c2': 0.3, 'w': 0.9, 'k': 5, 'p': 2}
2021-01-29 20:54:22,913 - pyswarms.single.local_best - INFO - Optimization finished | best cost: 2234.3820708075546, best pos: [1.60154155e+00 7.94049017e-01 9.74773509e+01 3.59645139e-01
 3.08534995e-06 2.75326501e-06 2.98374414e-06]
2021-01-29 20:54:22,952 - pyswarms.single.local_best - INFO - Optimize for 500 iters with {'c1': 0.1, 'c2': 0.3, 'w': 0.9, 'k': 5, 'p': 2}
2021-01-29 20:54:51,859 - pyswarms.single.local_best - INFO - Optimization finished | best cost: 2217.08364322205, best pos: [1.57418839e+00 7.53709136e-01 9.62423648e+01 3.88931461e-01
 1.62531866e-06 1.95068931e-06 3.92613170e-06]
2021-01-29 20:54:51,900 - pyswarms.single.local_best - INFO - Optimize for 500 iters with {'c1': 0.1, 'c2': 0.3, 'w': 0.9, 'k': 5, 'p': 2}
2021-01-29 20:55:20,350 - pyswarms.single.local_best - INFO - Optimization finished | best cost: 2056.581533406677, best pos: [1.84372415e+00 8.86566654e-01 9.69324107e+01 2.91039967e-01
 3.23305330e-06 2.25389086e-06 2.49618141e-06]
2021-01-29 20:55:20,389 - pyswarms.single.local_best - INFO - Optimize for 500 iters with {'c1': 0.1, 'c2': 0.3, 'w': 0.9, 'k': 5, 'p': 2}
2021-01-29 20:55:48,264 - pyswarms.single.local_best - INFO - Optimization finished | best cost: 2241.0431694058257, best pos: [1.43425633e+00 8.02052948e-01 9.90066167e+01 3.71337664e-01
 2.03334478e-06 2.34841498e-06 4.48657006e-06]
2021-01-29 20:55:48,307 - pyswarms.single.local_best - INFO - Optimize for 500 iters with {'c1': 0.1, 'c2': 0.3, 'w': 0.9, 'k': 5, 'p': 2}
2021-01-29 20:56:16,301 - pyswarms.single.local_best - INFO - Optimization finished | best cost: 2294.583299678625, best pos: [1.51789447e+00 8.07177645e-01 9.99118686e+01 3.41886280e-01
 5.88885029e-07 3.42823029e-06 4.50645824e-06]
2021-01-29 20:56:16,340 - pyswarms.single.local_best - INFO - Optimize for 500 iters with {'c1': 0.1, 'c2': 0.3, 'w': 0.9, 'k': 5, 'p': 2}
2021-01-29 20:56:45,214 - pyswarms.single.local_best - INFO - Optimization finished | best cost: 2146.1172022068467, best pos: [1.22061859e+00 5.57626145e-01 9.68386449e+01 6.30835326e-01
 2.13073607e-06 3.33467340e-06 1.72475581e-06]
2021-01-29 20:56:45,254 - pyswarms.single.local_best - INFO - Optimize for 500 iters with {'c1': 0.1, 'c2': 0.3, 'w': 0.9, 'k': 5, 'p': 2}
2021-01-29 20:57:14,757 - pyswarms.single.local_best - INFO - Optimization finished | best cost: 2047.1049194957407, best pos: [1.74481446e+00 8.34892530e-01 9.72097595e+01 3.21783513e-01
 1.55180033e-06 1.31359925e-06 3.37484475e-06]
2021-01-29 20:57:14,800 - pyswarms.single.local_best - INFO - Optimize for 500 iters with {'c1': 0.1, 'c2': 0.3, 'w': 0.9, 'k': 5, 'p': 2}
2021-01-29 20:57:43,813 - pyswarms.single.local_best - INFO - Optimization finished | best cost: 2194.1159977309317, best pos: [1.49079688e+00 7.30672991e-01 9.74725398e+01 4.15090945e-01
 3.17194847e-06 1.82802803e-06 3.10385876e-06]
2021-01-29 20:57:43,853 - pyswarms.single.local_best - INFO - Optimize for 500 iters with {'c1': 0.1, 'c2': 0.3, 'w': 0.9, 'k': 5, 'p': 2}
2021-01-29 20:58:12,344 - pyswarms.single.local_best - INFO - Optimization finished | best cost: 2172.6356492384357, best pos: [1.15315613e+00 5.56965369e-01 9.67411209e+01 6.50381525e-01
 1.99714604e-06 2.74997709e-06 2.68664974e-06]
2021-01-29 20:58:12,385 - pyswarms.single.local_best - INFO - Optimize for 500 iters with {'c1': 0.1, 'c2': 0.3, 'w': 0.9, 'k': 5, 'p': 2}
2021-01-29 20:58:41,826 - pyswarms.single.local_best - INFO - Optimization finished | best cost: 2031.5426422152095, best pos: [1.27669322e+00 6.22660891e-01 9.75494727e+01 5.24739258e-01
 2.97585035e-06 2.37046808e-06 3.74572229e-06]
2021-01-29 20:58:41,869 - pyswarms.single.local_best - INFO - Optimize for 500 iters with {'c1': 0.1, 'c2': 0.3, 'w': 0.9, 'k': 5, 'p': 2}
2021-01-29 20:59:09,229 - pyswarms.single.local_best - INFO - Optimization finished | best cost: 2188.8740435254454, best pos: [1.95416862e+00 1.04460964e+00 9.50607749e+01 2.19234796e-01
 2.99304391e-06 3.20043106e-06 4.06850029e-06]
2021-01-29 20:59:09,270 - pyswarms.single.local_best - INFO - Optimize for 500 iters with {'c1': 0.1, 'c2': 0.3, 'w': 0.9, 'k': 5, 'p': 2}
2021-01-29 20:59:36,803 - pyswarms.single.local_best - INFO - Optimization finished | best cost: 2043.828053496122, best pos: [1.72944831e+00 8.59702596e-01 9.66979290e+01 3.18013241e-01
 2.14909134e-06 3.64685241e-06 2.73390970e-06]
2021-01-29 20:59:36,844 - pyswarms.single.local_best - INFO - Optimize for 500 iters with {'c1': 0.1, 'c2': 0.3, 'w': 0.9, 'k': 5, 'p': 2}
2021-01-29 21:00:04,852 - pyswarms.single.local_best - INFO - Optimization finished | best cost: 2059.0862954770437, best pos: [1.36803413e+00 6.86483105e-01 9.61959758e+01 4.80291005e-01
 3.42050732e-06 4.50060379e-06 1.95946697e-06]
2021-01-29 21:00:04,893 - pyswarms.single.local_best - INFO - Optimize for 500 iters with {'c1': 0.1, 'c2': 0.3, 'w': 0.9, 'k': 5, 'p': 2}
2021-01-29 21:00:33,257 - pyswarms.single.local_best - INFO - Optimization finished | best cost: 2141.1511118652616, best pos: [1.66784844e+00 7.88792384e-01 9.66163511e+01 3.58297980e-01
 1.41631095e-06 3.02811431e-06 2.92754410e-06]
2021-01-29 21:00:33,300 - pyswarms.single.local_best - INFO - Optimize for 500 iters with {'c1': 0.1, 'c2': 0.3, 'w': 0.9, 'k': 5, 'p': 2}
2021-01-29 21:01:02,388 - pyswarms.single.local_best - INFO - Optimization finished | best cost: 2112.7870134550267, best pos: [1.57307241e+00 7.92685996e-01 9.78013660e+01 3.58309213e-01
 4.15388343e-06 2.18149346e-06 3.20152142e-06]
2021-01-29 21:01:02,430 - pyswarms.single.local_best - INFO - Optimize for 500 iters with {'c1': 0.1, 'c2': 0.3, 'w': 0.9, 'k': 5, 'p': 2}
2021-01-29 21:01:30,207 - pyswarms.single.local_best - INFO - Optimization finished | best cost: 2181.2095583343403, best pos: [1.72779757e+00 8.57614697e-01 9.64880945e+01 3.12775350e-01
 2.00676209e-06 2.81341263e-06 3.59623231e-06]
2021-01-29 21:01:30,244 - pyswarms.single.local_best - INFO - Optimize for 500 iters with {'c1': 0.1, 'c2': 0.3, 'w': 0.9, 'k': 5, 'p': 2}
2021-01-29 21:01:59,961 - pyswarms.single.local_best - INFO - Optimization finished | best cost: 2227.240870965498, best pos: [1.40627015e+00 6.17736958e-01 9.64689430e+01 5.34579526e-01
 2.78010777e-06 3.31526557e-07 2.61813366e-06]
2021-01-29 21:02:00,003 - pyswarms.single.local_best - INFO - Optimize for 500 iters with {'c1': 0.1, 'c2': 0.3, 'w': 0.9, 'k': 5, 'p': 2}
2021-01-29 21:02:28,999 - pyswarms.single.local_best - INFO - Optimization finished | best cost: 2176.595352290978, best pos: [1.86616901e+00 8.64794196e-01 9.57812823e+01 3.07225096e-01
 2.85565551e-06 1.72234464e-06 2.55076262e-06]
2021-01-29 21:02:29,039 - pyswarms.single.local_best - INFO - Optimize for 500 iters with {'c1': 0.1, 'c2': 0.3, 'w': 0.9, 'k': 5, 'p': 2}
2021-01-29 21:02:57,210 - pyswarms.single.local_best - INFO - Optimization finished | best cost: 2128.612338058073, best pos: [1.67813838e+00 8.34456928e-01 9.88378164e+01 3.25239326e-01
 2.41181733e-06 3.02594694e-06 2.50297943e-06]
2021-01-29 21:02:57,249 - pyswarms.single.local_best - INFO - Optimize for 500 iters with {'c1': 0.1, 'c2': 0.3, 'w': 0.9, 'k': 5, 'p': 2}
2021-01-29 21:03:25,915 - pyswarms.single.local_best - INFO - Optimization finished | best cost: 2191.69000182416, best pos: [1.41165842e+00 6.80276372e-01 9.88601165e+01 4.55226508e-01
 2.24600748e-06 4.33925431e-06 1.85176933e-06]
2021-01-29 21:03:25,951 - pyswarms.single.local_best - INFO - Optimize for 500 iters with {'c1': 0.1, 'c2': 0.3, 'w': 0.9, 'k': 5, 'p': 2}
2021-01-29 21:03:53,886 - pyswarms.single.local_best - INFO - Optimization finished | best cost: 2136.8764335274864, best pos: [1.92531725e+00 9.15968149e-01 9.55558622e+01 2.76209912e-01
 1.75805404e-06 1.41192251e-06 3.28856273e-06]
2021-01-29 21:03:53,924 - pyswarms.single.local_best - INFO - Optimize for 500 iters with {'c1': 0.1, 'c2': 0.3, 'w': 0.9, 'k': 5, 'p': 2}
2021-01-29 21:04:22,653 - pyswarms.single.local_best - INFO - Optimization finished | best cost: 2143.3783520371185, best pos: [1.90574488e+00 7.99843623e-01 9.55718159e+01 3.51634199e-01
 1.67858603e-06 2.45873100e-06 1.26743381e-06]
2021-01-29 21:04:22,693 - pyswarms.single.local_best - INFO - Optimize for 500 iters with {'c1': 0.1, 'c2': 0.3, 'w': 0.9, 'k': 5, 'p': 2}
2021-01-29 21:04:50,703 - pyswarms.single.local_best - INFO - Optimization finished | best cost: 2252.468983165154, best pos: [1.69204598e+00 7.77913590e-01 9.49286291e+01 3.72522542e-01
 2.36039880e-06 4.02981121e-06 2.42467966e-06]
2021-01-29 21:04:50,744 - pyswarms.single.local_best - INFO - Optimize for 500 iters with {'c1': 0.1, 'c2': 0.3, 'w': 0.9, 'k': 5, 'p': 2}
2021-01-29 21:05:20,364 - pyswarms.single.local_best - INFO - Optimization finished | best cost: 2206.400865039642, best pos: [1.84160533e+00 8.44338982e-01 9.67741686e+01 3.14616128e-01
 3.06551006e-06 1.84786252e-06 2.24247074e-06]
2021-01-29 21:05:20,406 - pyswarms.single.local_best - INFO - Optimize for 500 iters with {'c1': 0.1, 'c2': 0.3, 'w': 0.9, 'k': 5, 'p': 2}
2021-01-29 21:05:49,718 - pyswarms.single.local_best - INFO - Optimization finished | best cost: 2149.1231436748603, best pos: [1.80719092e+00 9.12665739e-01 9.74274892e+01 2.75180896e-01
 2.49572587e-06 2.85044671e-06 3.40859969e-06]
2021-01-29 21:05:49,757 - pyswarms.single.local_best - INFO - Optimize for 500 iters with {'c1': 0.1, 'c2': 0.3, 'w': 0.9, 'k': 5, 'p': 2}
2021-01-29 21:06:17,637 - pyswarms.single.local_best - INFO - Optimization finished | best cost: 2102.7890407604245, best pos: [1.50489478e+00 7.19085848e-01 9.64958033e+01 4.29233752e-01
 1.84953719e-06 1.57924261e-06 3.42210172e-06]
2021-01-29 21:06:17,675 - pyswarms.single.local_best - INFO - Optimize for 500 iters with {'c1': 0.1, 'c2': 0.3, 'w': 0.9, 'k': 5, 'p': 2}
2021-01-29 21:06:47,268 - pyswarms.single.local_best - INFO - Optimization finished | best cost: 2106.109917264341, best pos: [1.80808952e+00 8.76235956e-01 9.78798029e+01 2.96048294e-01
 1.36181481e-06 3.69965629e-06 2.45111981e-06]
2021-01-29 21:06:47,313 - pyswarms.single.local_best - INFO - Optimize for 500 iters with {'c1': 0.1, 'c2': 0.3, 'w': 0.9, 'k': 5, 'p': 2}
2021-01-29 21:07:15,858 - pyswarms.single.local_best - INFO - Optimization finished | best cost: 2097.466174071701, best pos: [1.47709632e+00 6.23883543e-01 9.54151287e+01 5.32953277e-01
 2.87144834e-06 2.84019347e-06 9.11084377e-07]
2021-01-29 21:07:15,904 - pyswarms.single.local_best - INFO - Optimize for 500 iters with {'c1': 0.1, 'c2': 0.3, 'w': 0.9, 'k': 5, 'p': 2}
2021-01-29 21:07:44,309 - pyswarms.single.local_best - INFO - Optimization finished | best cost: 2074.816465338893, best pos: [1.88376200e+00 9.94494549e-01 9.95904736e+01 2.25424559e-01
 1.58240037e-06 2.17627448e-06 3.96152165e-06]
2021-01-29 21:07:44,350 - pyswarms.single.local_best - INFO - Optimize for 500 iters with {'c1': 0.1, 'c2': 0.3, 'w': 0.9, 'k': 5, 'p': 2}
2021-01-29 21:08:12,938 - pyswarms.single.local_best - INFO - Optimization finished | best cost: 2230.3660385202675, best pos: [1.74084660e+00 8.78251443e-01 9.73483689e+01 2.96958165e-01
 1.77924300e-06 2.96591573e-06 3.68950017e-06]
2021-01-29 21:08:12,987 - pyswarms.single.local_best - INFO - Optimize for 500 iters with {'c1': 0.1, 'c2': 0.3, 'w': 0.9, 'k': 5, 'p': 2}
2021-01-29 21:08:41,735 - pyswarms.single.local_best - INFO - Optimization finished | best cost: 2143.9274024536708, best pos: [1.54463137e+00 7.75073981e-01 9.78222472e+01 3.68471221e-01
 2.86401278e-06 3.05062891e-06 3.56449966e-06]
2021-01-29 21:08:41,776 - pyswarms.single.local_best - INFO - Optimize for 500 iters with {'c1': 0.1, 'c2': 0.3, 'w': 0.9, 'k': 5, 'p': 2}
2021-01-29 21:09:10,010 - pyswarms.single.local_best - INFO - Optimization finished | best cost: 2097.42681845827, best pos: [1.71214023e+00 7.50481532e-01 9.44390545e+01 3.93616457e-01
 1.32303627e-06 2.08742811e-06 2.90184794e-06]
2021-01-29 21:09:10,053 - pyswarms.single.local_best - INFO - Optimize for 500 iters with {'c1': 0.1, 'c2': 0.3, 'w': 0.9, 'k': 5, 'p': 2}
2021-01-29 21:09:38,928 - pyswarms.single.local_best - INFO - Optimization finished | best cost: 2193.7280631035705, best pos: [1.59739026e+00 7.69796257e-01 9.70343553e+01 3.71501154e-01
 1.30927835e-06 2.22587238e-06 3.83394409e-06]
2021-01-29 21:09:38,971 - pyswarms.single.local_best - INFO - Optimize for 500 iters with {'c1': 0.1, 'c2': 0.3, 'w': 0.9, 'k': 5, 'p': 2}
2021-01-29 21:10:08,545 - pyswarms.single.local_best - INFO - Optimization finished | best cost: 2176.5973119540554, best pos: [1.45585743e+00 7.47102507e-01 9.88615258e+01 3.91924052e-01
 3.77453209e-06 1.71543949e-06 3.95987049e-06]
2021-01-29 21:10:08,588 - pyswarms.single.local_best - INFO - Optimize for 500 iters with {'c1': 0.1, 'c2': 0.3, 'w': 0.9, 'k': 5, 'p': 2}
2021-01-29 21:10:36,949 - pyswarms.single.local_best - INFO - Optimization finished | best cost: 2162.676133383714, best pos: [1.55166601e+00 7.68001906e-01 9.62239766e+01 3.81836697e-01
 1.72557122e-06 1.72581051e-06 4.44281999e-06]
2021-01-29 21:10:36,987 - pyswarms.single.local_best - INFO - Optimize for 500 iters with {'c1': 0.1, 'c2': 0.3, 'w': 0.9, 'k': 5, 'p': 2}
2021-01-29 21:11:04,040 - pyswarms.single.local_best - INFO - Optimization finished | best cost: 2119.6925439143233, best pos: [1.86036158e+00 9.75285151e-01 9.94885900e+01 2.36335422e-01
 2.21396044e-06 2.77506572e-06 3.29451979e-06]
2021-01-29 21:11:04,081 - pyswarms.single.local_best - INFO - Optimize for 500 iters with {'c1': 0.1, 'c2': 0.3, 'w': 0.9, 'k': 5, 'p': 2}
2021-01-29 21:11:32,379 - pyswarms.single.local_best - INFO - Optimization finished | best cost: 2124.700167824499, best pos: [1.52903018e+00 7.03667577e-01 9.66266732e+01 4.34255645e-01
 1.82867350e-06 2.86797268e-06 2.50913054e-06]
2021-01-29 21:11:32,422 - pyswarms.single.local_best - INFO - Optimize for 500 iters with {'c1': 0.1, 'c2': 0.3, 'w': 0.9, 'k': 5, 'p': 2}
2021-01-29 21:12:02,598 - pyswarms.single.local_best - INFO - Optimization finished | best cost: 2166.380726092525, best pos: [1.61620838e+00 8.08367299e-01 9.77355365e+01 3.41838311e-01
 1.01055346e-06 2.18184479e-06 4.38164906e-06]
2021-01-29 21:12:02,640 - pyswarms.single.local_best - INFO - Optimize for 500 iters with {'c1': 0.1, 'c2': 0.3, 'w': 0.9, 'k': 5, 'p': 2}
2021-01-29 21:12:31,022 - pyswarms.single.local_best - INFO - Optimization finished | best cost: 2127.7029993110727, best pos: [1.58417230e+00 8.11854236e-01 9.92691990e+01 3.38650223e-01
 2.60439397e-06 2.28922742e-06 3.49086578e-06]
2021-01-29 21:12:31,068 - pyswarms.single.local_best - INFO - Optimize for 500 iters with {'c1': 0.1, 'c2': 0.3, 'w': 0.9, 'k': 5, 'p': 2}
2021-01-29 21:12:58,340 - pyswarms.single.local_best - INFO - Optimization finished | best cost: 983.1237674010891, best pos: [1.54506606e+00 1.00044290e+00 1.19383316e+02 2.94908734e-01
 1.35859834e-06 2.02014752e-06 3.34009978e-06]
2021-01-29 21:12:58,385 - pyswarms.single.local_best - INFO - Optimize for 500 iters with {'c1': 0.1, 'c2': 0.3, 'w': 0.9, 'k': 5, 'p': 2}
2021-01-29 21:13:24,772 - pyswarms.single.local_best - INFO - Optimization finished | best cost: 961.5353322696443, best pos: [1.64871554e+00 9.87824076e-01 1.20404076e+02 2.83802415e-01
 5.05910766e-07 3.02512438e-06 1.96818863e-06]
2021-01-29 21:13:24,816 - pyswarms.single.local_best - INFO - Optimize for 500 iters with {'c1': 0.1, 'c2': 0.3, 'w': 0.9, 'k': 5, 'p': 2}
2021-01-29 21:13:51,859 - pyswarms.single.local_best - INFO - Optimization finished | best cost: 984.2519548277091, best pos: [1.82870104e+00 1.16117093e+00 1.18571039e+02 2.08064155e-01
 4.63777721e-06 2.88139582e-06 2.30558005e-06]
2021-01-29 21:13:51,908 - pyswarms.single.local_best - INFO - Optimize for 500 iters with {'c1': 0.1, 'c2': 0.3, 'w': 0.9, 'k': 5, 'p': 2}
2021-01-29 21:14:20,048 - pyswarms.single.local_best - INFO - Optimization finished | best cost: 897.5830696937701, best pos: [1.40604041e+00 8.86948860e-01 1.19886000e+02 3.61256232e-01
 1.18148780e-06 2.98432232e-06 2.82145974e-06]
2021-01-29 21:14:20,089 - pyswarms.single.local_best - INFO - Optimize for 500 iters with {'c1': 0.1, 'c2': 0.3, 'w': 0.9, 'k': 5, 'p': 2}
2021-01-29 21:14:47,628 - pyswarms.single.local_best - INFO - Optimization finished | best cost: 987.3012715497964, best pos: [1.79920699e+00 1.18423161e+00 1.20579368e+02 1.98900674e-01
 2.80986647e-06 2.41058158e-06 3.31206462e-06]
2021-01-29 21:14:47,667 - pyswarms.single.local_best - INFO - Optimize for 500 iters with {'c1': 0.1, 'c2': 0.3, 'w': 0.9, 'k': 5, 'p': 2}
2021-01-29 21:15:15,370 - pyswarms.single.local_best - INFO - Optimization finished | best cost: 994.0962205798567, best pos: [1.47046899e+00 8.78352115e-01 1.20789839e+02 3.37332292e-01
 3.69203757e-08 2.34298049e-07 3.78754961e-06]
2021-01-29 21:15:15,416 - pyswarms.single.local_best - INFO - Optimize for 500 iters with {'c1': 0.1, 'c2': 0.3, 'w': 0.9, 'k': 5, 'p': 2}
2021-01-29 21:15:43,562 - pyswarms.single.local_best - INFO - Optimization finished | best cost: 943.0709919848596, best pos: [1.77082969e+00 1.18193917e+00 1.20610463e+02 1.95675806e-01
 1.72645556e-06 1.01784902e-06 4.68429498e-06]
2021-01-29 21:15:43,605 - pyswarms.single.local_best - INFO - Optimize for 500 iters with {'c1': 0.1, 'c2': 0.3, 'w': 0.9, 'k': 5, 'p': 2}
2021-01-29 21:16:10,914 - pyswarms.single.local_best - INFO - Optimization finished | best cost: 938.4718573127298, best pos: [1.62488972e+00 1.06698104e+00 1.19515363e+02 2.59473500e-01
 2.39943669e-06 2.29186248e-06 3.23805673e-06]
2021-01-29 21:16:10,957 - pyswarms.single.local_best - INFO - Optimize for 500 iters with {'c1': 0.1, 'c2': 0.3, 'w': 0.9, 'k': 5, 'p': 2}
2021-01-29 21:16:38,062 - pyswarms.single.local_best - INFO - Optimization finished | best cost: 938.9194376681048, best pos: [1.19356073e+00 7.90196372e-01 1.21823994e+02 4.28506793e-01
 1.97323741e-06 2.86382464e-06 4.90038368e-06]
2021-01-29 21:16:38,103 - pyswarms.single.local_best - INFO - Optimize for 500 iters with {'c1': 0.1, 'c2': 0.3, 'w': 0.9, 'k': 5, 'p': 2}
2021-01-29 21:17:05,060 - pyswarms.single.local_best - INFO - Optimization finished | best cost: 945.8481362564771, best pos: [1.62616140e+00 1.01570589e+00 1.20167547e+02 2.71254329e-01
 3.28904111e-06 2.87788061e-06 2.27593365e-06]
2021-01-29 21:17:05,104 - pyswarms.single.local_best - INFO - Optimize for 500 iters with {'c1': 0.1, 'c2': 0.3, 'w': 0.9, 'k': 5, 'p': 2}
2021-01-29 21:17:31,129 - pyswarms.single.local_best - INFO - Optimization finished | best cost: 989.8790296978069, best pos: [1.44421172e+00 9.47173817e-01 1.19851808e+02 3.25139001e-01
 1.84325076e-06 2.53980582e-06 3.63285944e-06]
2021-01-29 21:17:31,164 - pyswarms.single.local_best - INFO - Optimize for 500 iters with {'c1': 0.1, 'c2': 0.3, 'w': 0.9, 'k': 5, 'p': 2}
2021-01-29 21:17:57,068 - pyswarms.single.local_best - INFO - Optimization finished | best cost: 997.131192002681, best pos: [1.39974680e+00 8.42275733e-01 1.18453477e+02 4.02395257e-01
 4.57082637e-06 3.79173825e-06 2.07502213e-07]
2021-01-29 21:17:57,117 - pyswarms.single.local_best - INFO - Optimize for 500 iters with {'c1': 0.1, 'c2': 0.3, 'w': 0.9, 'k': 5, 'p': 2}
2021-01-29 21:18:23,042 - pyswarms.single.local_best - INFO - Optimization finished | best cost: 905.5708230266024, best pos: [1.12871357e+00 7.21970199e-01 1.24171168e+02 4.64993652e-01
 2.20810086e-06 2.36595947e-06 4.87918159e-06]
2021-01-29 21:18:23,083 - pyswarms.single.local_best - INFO - Optimize for 500 iters with {'c1': 0.1, 'c2': 0.3, 'w': 0.9, 'k': 5, 'p': 2}
2021-01-29 21:18:50,358 - pyswarms.single.local_best - INFO - Optimization finished | best cost: 975.8618321291519, best pos: [1.72189423e+00 1.07945469e+00 1.20021808e+02 2.47641558e-01
 2.12481187e-06 2.82936497e-06 2.10406568e-06]
2021-01-29 21:18:50,403 - pyswarms.single.local_best - INFO - Optimize for 500 iters with {'c1': 0.1, 'c2': 0.3, 'w': 0.9, 'k': 5, 'p': 2}
2021-01-29 21:19:17,493 - pyswarms.single.local_best - INFO - Optimization finished | best cost: 978.0329572443184, best pos: [1.56118522e+00 9.92412839e-01 1.19385187e+02 2.91817180e-01
 1.33289967e-06 2.90743329e-06 3.09276188e-06]
2021-01-29 21:19:17,536 - pyswarms.single.local_best - INFO - Optimize for 500 iters with {'c1': 0.1, 'c2': 0.3, 'w': 0.9, 'k': 5, 'p': 2}
2021-01-29 21:19:45,838 - pyswarms.single.local_best - INFO - Optimization finished | best cost: 972.6342088727753, best pos: [1.58298901e+00 1.01968828e+00 1.20512425e+02 2.73741948e-01
 1.55414642e-06 2.21269447e-06 3.46617815e-06]
2021-01-29 21:19:45,875 - pyswarms.single.local_best - INFO - Optimize for 500 iters with {'c1': 0.1, 'c2': 0.3, 'w': 0.9, 'k': 5, 'p': 2}
2021-01-29 21:20:13,631 - pyswarms.single.local_best - INFO - Optimization finished | best cost: 1035.822780018701, best pos: [1.62477293e+00 1.06593074e+00 1.22742435e+02 2.37820310e-01
 1.75642899e-06 1.92252154e-06 4.28414394e-06]
2021-01-29 21:20:13,672 - pyswarms.single.local_best - INFO - Optimize for 500 iters with {'c1': 0.1, 'c2': 0.3, 'w': 0.9, 'k': 5, 'p': 2}
2021-01-29 21:20:40,187 - pyswarms.single.local_best - INFO - Optimization finished | best cost: 953.3931902609457, best pos: [1.38243860e+00 8.10153447e-01 1.17572276e+02 4.21442953e-01
 2.79353063e-06 2.21408032e-06 1.35851156e-06]
2021-01-29 21:20:40,228 - pyswarms.single.local_best - INFO - Optimize for 500 iters with {'c1': 0.1, 'c2': 0.3, 'w': 0.9, 'k': 5, 'p': 2}
2021-01-29 21:21:06,684 - pyswarms.single.local_best - INFO - Optimization finished | best cost: 908.1712927694357, best pos: [1.77219011e+00 1.17282688e+00 1.18714482e+02 2.11099417e-01
 1.77965887e-06 2.46533502e-06 3.71743480e-06]
2021-01-29 21:21:06,729 - pyswarms.single.local_best - INFO - Optimize for 500 iters with {'c1': 0.1, 'c2': 0.3, 'w': 0.9, 'k': 5, 'p': 2}
2021-01-29 21:21:32,656 - pyswarms.single.local_best - INFO - Optimization finished | best cost: 1002.1933414712537, best pos: [1.82393631e+00 1.17070533e+00 1.21420393e+02 1.97485375e-01
 3.06807763e-06 2.31472798e-06 2.88221498e-06]
2021-01-29 21:21:32,700 - pyswarms.single.local_best - INFO - Optimize for 500 iters with {'c1': 0.1, 'c2': 0.3, 'w': 0.9, 'k': 5, 'p': 2}
2021-01-29 21:21:58,971 - pyswarms.single.local_best - INFO - Optimization finished | best cost: 911.218484299936, best pos: [1.71639687e+00 1.05806679e+00 1.18565493e+02 2.56809212e-01
 1.74772793e-06 4.56630482e-06 1.80028680e-06]
2021-01-29 21:21:59,014 - pyswarms.single.local_best - INFO - Optimize for 500 iters with {'c1': 0.1, 'c2': 0.3, 'w': 0.9, 'k': 5, 'p': 2}
2021-01-29 21:22:26,757 - pyswarms.single.local_best - INFO - Optimization finished | best cost: 970.6852963658519, best pos: [1.43791955e+00 9.19666776e-01 1.19261415e+02 3.35021822e-01
 1.56050356e-06 2.56447767e-06 3.75378042e-06]
2021-01-29 21:22:26,800 - pyswarms.single.local_best - INFO - Optimize for 500 iters with {'c1': 0.1, 'c2': 0.3, 'w': 0.9, 'k': 5, 'p': 2}
2021-01-29 21:22:53,641 - pyswarms.single.local_best - INFO - Optimization finished | best cost: 947.3427483690422, best pos: [1.59057387e+00 1.03747188e+00 1.23907121e+02 2.42483868e-01
 2.49438379e-06 4.02990072e-06 3.95863738e-06]
2021-01-29 21:22:53,684 - pyswarms.single.local_best - INFO - Optimize for 500 iters with {'c1': 0.1, 'c2': 0.3, 'w': 0.9, 'k': 5, 'p': 2}
2021-01-29 21:23:21,298 - pyswarms.single.local_best - INFO - Optimization finished | best cost: 958.2010723790775, best pos: [1.72218264e+00 1.08787220e+00 1.18869326e+02 2.44600145e-01
 1.04391657e-06 4.29406592e-06 2.44201735e-06]
2021-01-29 21:23:21,342 - pyswarms.single.local_best - INFO - Optimize for 500 iters with {'c1': 0.1, 'c2': 0.3, 'w': 0.9, 'k': 5, 'p': 2}
2021-01-29 21:23:47,381 - pyswarms.single.local_best - INFO - Optimization finished | best cost: 930.9409529346455, best pos: [1.17293726e+00 6.98857096e-01 1.20183299e+02 5.17417600e-01
 3.75985487e-06 1.32860492e-06 1.80380598e-06]
2021-01-29 21:23:47,419 - pyswarms.single.local_best - INFO - Optimize for 500 iters with {'c1': 0.1, 'c2': 0.3, 'w': 0.9, 'k': 5, 'p': 2}
2021-01-29 21:24:14,200 - pyswarms.single.local_best - INFO - Optimization finished | best cost: 947.6705924635895, best pos: [1.26176988e+00 8.13142997e-01 1.20315368e+02 4.19570695e-01
 2.42044882e-06 8.79188061e-07 3.93075263e-06]
2021-01-29 21:24:14,242 - pyswarms.single.local_best - INFO - Optimize for 500 iters with {'c1': 0.1, 'c2': 0.3, 'w': 0.9, 'k': 5, 'p': 2}
2021-01-29 21:24:41,744 - pyswarms.single.local_best - INFO - Optimization finished | best cost: 921.923896447626, best pos: [1.57412414e+00 9.68461108e-01 1.19751171e+02 3.04494456e-01
 7.02171500e-07 4.14978423e-06 1.89028251e-06]
2021-01-29 21:24:41,792 - pyswarms.single.local_best - INFO - Optimize for 500 iters with {'c1': 0.1, 'c2': 0.3, 'w': 0.9, 'k': 5, 'p': 2}
2021-01-29 21:25:08,917 - pyswarms.single.local_best - INFO - Optimization finished | best cost: 885.258248096263, best pos: [1.19370223e+00 7.71067473e-01 1.20310720e+02 4.56234030e-01
 2.12106904e-06 1.55010627e-06 4.22190310e-06]
2021-01-29 21:25:08,963 - pyswarms.single.local_best - INFO - Optimize for 500 iters with {'c1': 0.1, 'c2': 0.3, 'w': 0.9, 'k': 5, 'p': 2}
2021-01-29 21:25:36,771 - pyswarms.single.local_best - INFO - Optimization finished | best cost: 1035.383028529682, best pos: [1.71468385e+00 1.05478886e+00 1.18210709e+02 2.62792884e-01
 8.03980485e-07 2.91472383e-06 2.17659083e-06]
2021-01-29 21:25:36,815 - pyswarms.single.local_best - INFO - Optimize for 500 iters with {'c1': 0.1, 'c2': 0.3, 'w': 0.9, 'k': 5, 'p': 2}
2021-01-29 21:26:04,662 - pyswarms.single.local_best - INFO - Optimization finished | best cost: 923.3850375002687, best pos: [1.70793993e+00 1.06060078e+00 1.19244414e+02 2.50234546e-01
 2.90708396e-06 3.05840649e-06 2.25153332e-06]
2021-01-29 21:26:04,706 - pyswarms.single.local_best - INFO - Optimize for 500 iters with {'c1': 0.1, 'c2': 0.3, 'w': 0.9, 'k': 5, 'p': 2}
2021-01-29 21:26:32,279 - pyswarms.single.local_best - INFO - Optimization finished | best cost: 881.7298046420477, best pos: [1.54357892e+00 9.75822272e-01 1.20262454e+02 2.99224347e-01
 2.34610653e-06 2.17978494e-06 2.75931076e-06]
2021-01-29 21:26:32,324 - pyswarms.single.local_best - INFO - Optimize for 500 iters with {'c1': 0.1, 'c2': 0.3, 'w': 0.9, 'k': 5, 'p': 2}
2021-01-29 21:26:58,941 - pyswarms.single.local_best - INFO - Optimization finished | best cost: 976.9889569729007, best pos: [1.92994118e+00 1.26080650e+00 1.18835953e+02 1.77769944e-01
 1.60938703e-06 3.32559685e-06 2.88898622e-06]
2021-01-29 21:26:58,979 - pyswarms.single.local_best - INFO - Optimize for 500 iters with {'c1': 0.1, 'c2': 0.3, 'w': 0.9, 'k': 5, 'p': 2}
2021-01-29 21:27:25,430 - pyswarms.single.local_best - INFO - Optimization finished | best cost: 871.7696527618683, best pos: [1.36683569e+00 8.46040032e-01 1.20092793e+02 3.82677132e-01
 2.18787480e-06 3.77797552e-06 2.15923035e-06]
2021-01-29 21:27:25,473 - pyswarms.single.local_best - INFO - Optimize for 500 iters with {'c1': 0.1, 'c2': 0.3, 'w': 0.9, 'k': 5, 'p': 2}
2021-01-29 21:27:55,282 - pyswarms.single.local_best - INFO - Optimization finished | best cost: 1001.967628838308, best pos: [1.24872422e+00 8.18088314e-01 1.19688636e+02 4.16720521e-01
 1.44130471e-06 2.93943590e-06 4.39633378e-06]
2021-01-29 21:27:55,328 - pyswarms.single.local_best - INFO - Optimize for 500 iters with {'c1': 0.1, 'c2': 0.3, 'w': 0.9, 'k': 5, 'p': 2}
2021-01-29 21:28:22,839 - pyswarms.single.local_best - INFO - Optimization finished | best cost: 985.5488311226394, best pos: [1.46165141e+00 9.48202080e-01 1.19434011e+02 3.21504606e-01
 2.22285237e-06 1.06747997e-06 3.98591189e-06]
2021-01-29 21:28:22,881 - pyswarms.single.local_best - INFO - Optimize for 500 iters with {'c1': 0.1, 'c2': 0.3, 'w': 0.9, 'k': 5, 'p': 2}
2021-01-29 21:28:50,906 - pyswarms.single.local_best - INFO - Optimization finished | best cost: 903.5824050003441, best pos: [1.73889540e+00 1.00440538e+00 1.16189906e+02 2.97998228e-01
 2.72227361e-06 1.57282925e-06 1.01000501e-06]
2021-01-29 21:28:50,949 - pyswarms.single.local_best - INFO - Optimize for 500 iters with {'c1': 0.1, 'c2': 0.3, 'w': 0.9, 'k': 5, 'p': 2}
2021-01-29 21:29:17,967 - pyswarms.single.local_best - INFO - Optimization finished | best cost: 1000.6151710817967, best pos: [1.02125888e+00 5.89135685e-01 1.19538012e+02 6.60828784e-01
 2.23290320e-06 2.88732134e-06 1.13072534e-06]
2021-01-29 21:29:18,012 - pyswarms.single.local_best - INFO - Optimize for 500 iters with {'c1': 0.1, 'c2': 0.3, 'w': 0.9, 'k': 5, 'p': 2}
2021-01-29 21:29:45,693 - pyswarms.single.local_best - INFO - Optimization finished | best cost: 937.6455904946147, best pos: [1.55734202e+00 9.70258165e-01 1.20253455e+02 2.88380808e-01
 2.05014410e-06 5.40160321e-07 3.79208557e-06]
2021-01-29 21:29:45,736 - pyswarms.single.local_best - INFO - Optimize for 500 iters with {'c1': 0.1, 'c2': 0.3, 'w': 0.9, 'k': 5, 'p': 2}
2021-01-29 21:30:13,549 - pyswarms.single.local_best - INFO - Optimization finished | best cost: 981.0951692406331, best pos: [1.51510878e+00 9.43673510e-01 1.18125309e+02 3.30155435e-01
 3.04803463e-06 4.26049450e-06 1.47559016e-06]
2021-01-29 21:30:13,595 - pyswarms.single.local_best - INFO - Optimize for 500 iters with {'c1': 0.1, 'c2': 0.3, 'w': 0.9, 'k': 5, 'p': 2}
2021-01-29 21:30:40,731 - pyswarms.single.local_best - INFO - Optimization finished | best cost: 957.3440240195592, best pos: [1.32208160e+00 8.50024938e-01 1.18552758e+02 3.97601395e-01
 2.30668232e-06 2.93969759e-06 3.12064259e-06]
2021-01-29 21:30:40,773 - pyswarms.single.local_best - INFO - Optimize for 500 iters with {'c1': 0.1, 'c2': 0.3, 'w': 0.9, 'k': 5, 'p': 2}
2021-01-29 21:31:07,954 - pyswarms.single.local_best - INFO - Optimization finished | best cost: 883.8087149847074, best pos: [1.74249969e+00 1.13413948e+00 1.21086165e+02 2.32350466e-01
 1.34836205e-07 1.95058157e-06 2.71558750e-06]
2021-01-29 21:31:07,993 - pyswarms.single.local_best - INFO - Optimize for 500 iters with {'c1': 0.1, 'c2': 0.3, 'w': 0.9, 'k': 5, 'p': 2}
2021-01-29 21:31:35,033 - pyswarms.single.local_best - INFO - Optimization finished | best cost: 997.0171916237832, best pos: [1.18876726e+00 7.11942038e-01 1.18623799e+02 4.99144980e-01
 2.61403814e-07 1.19675088e-06 4.02635073e-06]
2021-01-29 21:31:35,075 - pyswarms.single.local_best - INFO - Optimize for 500 iters with {'c1': 0.1, 'c2': 0.3, 'w': 0.9, 'k': 5, 'p': 2}
2021-01-29 21:32:02,680 - pyswarms.single.local_best - INFO - Optimization finished | best cost: 1001.8173328655203, best pos: [1.92362674e+00 1.11658363e+00 1.21005027e+02 2.12490569e-01
 2.69537407e-06 2.29159262e-06 1.16400706e-06]
2021-01-29 21:32:02,729 - pyswarms.single.local_best - INFO - Optimize for 500 iters with {'c1': 0.1, 'c2': 0.3, 'w': 0.9, 'k': 5, 'p': 2}
2021-01-29 21:32:29,131 - pyswarms.single.local_best - INFO - Optimization finished | best cost: 974.0019453063867, best pos: [1.60911963e+00 1.00503598e+00 1.19013994e+02 2.82984699e-01
 4.44474308e-07 2.32190067e-06 3.07963738e-06]
2021-01-29 21:32:29,173 - pyswarms.single.local_best - INFO - Optimize for 500 iters with {'c1': 0.1, 'c2': 0.3, 'w': 0.9, 'k': 5, 'p': 2}
2021-01-29 21:32:56,921 - pyswarms.single.local_best - INFO - Optimization finished | best cost: 988.8546800350102, best pos: [1.43370065e+00 8.66637302e-01 1.19333743e+02 3.70281310e-01
 2.10701481e-07 1.96456929e-06 2.70032905e-06]
2021-01-29 21:32:56,962 - pyswarms.single.local_best - INFO - Optimize for 500 iters with {'c1': 0.1, 'c2': 0.3, 'w': 0.9, 'k': 5, 'p': 2}
2021-01-29 21:33:22,177 - pyswarms.single.local_best - INFO - Optimization finished | best cost: 912.1160308137072, best pos: [1.70495247e+00 1.07976463e+00 1.20090945e+02 2.36013299e-01
 3.42275436e-06 1.78816028e-06 3.00442596e-06]
2021-01-29 21:33:22,217 - pyswarms.single.local_best - INFO - Optimize for 500 iters with {'c1': 0.1, 'c2': 0.3, 'w': 0.9, 'k': 5, 'p': 2}
2021-01-29 21:33:50,669 - pyswarms.single.local_best - INFO - Optimization finished | best cost: 945.1702207270546, best pos: [1.39676811e+00 8.76533370e-01 1.19944863e+02 3.72774270e-01
 2.46072152e-07 2.56375609e-06 2.76622482e-06]
2021-01-29 21:33:50,711 - pyswarms.single.local_best - INFO - Optimize for 500 iters with {'c1': 0.1, 'c2': 0.3, 'w': 0.9, 'k': 5, 'p': 2}
2021-01-29 21:34:18,024 - pyswarms.single.local_best - INFO - Optimization finished | best cost: 1032.8162154389079, best pos: [1.93655774e+00 1.28065438e+00 1.19768135e+02 1.67685409e-01
 3.81608970e-06 2.22723274e-06 2.89348679e-06]
2021-01-29 21:34:18,069 - pyswarms.single.local_best - INFO - Optimize for 500 iters with {'c1': 0.1, 'c2': 0.3, 'w': 0.9, 'k': 5, 'p': 2}
2021-01-29 21:34:44,664 - pyswarms.single.local_best - INFO - Optimization finished | best cost: 981.4212781430938, best pos: [1.70555961e+00 9.82137426e-01 1.16766964e+02 3.09247568e-01
 2.12688816e-06 6.11653885e-07 1.35781792e-06]
2021-01-29 21:34:44,704 - pyswarms.single.local_best - INFO - Optimize for 500 iters with {'c1': 0.1, 'c2': 0.3, 'w': 0.9, 'k': 5, 'p': 2}
2021-01-29 21:35:11,518 - pyswarms.single.local_best - INFO - Optimization finished | best cost: 974.5358282406289, best pos: [9.66611896e-01 5.99609849e-01 1.20518279e+02 6.60287251e-01
 2.18725153e-06 2.77416455e-06 2.74718072e-06]
2021-01-29 21:35:11,555 - pyswarms.single.local_best - INFO - Optimize for 500 iters with {'c1': 0.1, 'c2': 0.3, 'w': 0.9, 'k': 5, 'p': 2}
2021-01-29 21:35:37,604 - pyswarms.single.local_best - INFO - Optimization finished | best cost: 1000.3693283981064, best pos: [1.97100153e+00 1.20313084e+00 1.20195767e+02 1.83066849e-01
 4.23916648e-06 2.35638615e-06 1.62000522e-06]
2021-01-29 21:35:37,645 - pyswarms.single.local_best - INFO - Optimize for 500 iters with {'c1': 0.1, 'c2': 0.3, 'w': 0.9, 'k': 5, 'p': 2}
2021-01-29 21:36:05,287 - pyswarms.single.local_best - INFO - Optimization finished | best cost: 960.2036404670117, best pos: [1.02449258e+00 6.75667681e-01 1.18327402e+02 5.86219696e-01
 1.15107541e-06 1.99014347e-06 4.87341000e-06]
2021-01-29 21:36:05,326 - pyswarms.single.local_best - INFO - Optimize for 500 iters with {'c1': 0.1, 'c2': 0.3, 'w': 0.9, 'k': 5, 'p': 2}
2021-01-29 21:36:33,365 - pyswarms.single.local_best - INFO - Optimization finished | best cost: 968.2228071848979, best pos: [1.84805767e+00 1.09030347e+00 1.18840181e+02 2.32750828e-01
 3.96273614e-06 3.22282218e-06 1.02922006e-06]
2021-01-29 21:36:33,406 - pyswarms.single.local_best - INFO - Optimize for 500 iters with {'c1': 0.1, 'c2': 0.3, 'w': 0.9, 'k': 5, 'p': 2}
2021-01-29 21:37:00,475 - pyswarms.single.local_best - INFO - Optimization finished | best cost: 999.1204033108434, best pos: [1.93420406e+00 1.23958233e+00 1.19612774e+02 1.70306913e-01
 1.47613713e-06 1.12411150e-06 3.67957627e-06]
2021-01-29 21:37:00,517 - pyswarms.single.local_best - INFO - Optimize for 500 iters with {'c1': 0.1, 'c2': 0.3, 'w': 0.9, 'k': 5, 'p': 2}
2021-01-29 21:37:27,469 - pyswarms.single.local_best - INFO - Optimization finished | best cost: 975.7133887404513, best pos: [1.99895688e+00 1.37417159e+00 1.19448955e+02 1.50800607e-01
 4.14537543e-06 4.17443558e-06 2.37726154e-06]
2021-01-29 21:37:27,510 - pyswarms.single.local_best - INFO - Optimize for 500 iters with {'c1': 0.1, 'c2': 0.3, 'w': 0.9, 'k': 5, 'p': 2}
2021-01-29 21:37:54,699 - pyswarms.single.local_best - INFO - Optimization finished | best cost: 959.2198015245813, best pos: [1.84301305e+00 1.17524233e+00 1.21341315e+02 1.93212607e-01
 1.94747692e-06 2.11267274e-06 3.04258484e-06]
2021-01-29 21:37:54,742 - pyswarms.single.local_best - INFO - Optimize for 500 iters with {'c1': 0.1, 'c2': 0.3, 'w': 0.9, 'k': 5, 'p': 2}
2021-01-29 21:38:22,814 - pyswarms.single.local_best - INFO - Optimization finished | best cost: 1001.9896566580251, best pos: [1.47694082e+00 9.77185184e-01 1.26210109e+02 2.64337803e-01
 3.91815553e-06 3.04048627e-06 4.90422372e-06]
2021-01-29 21:38:22,856 - pyswarms.single.local_best - INFO - Optimize for 500 iters with {'c1': 0.1, 'c2': 0.3, 'w': 0.9, 'k': 5, 'p': 2}
2021-01-29 21:38:49,256 - pyswarms.single.local_best - INFO - Optimization finished | best cost: 918.0914738779784, best pos: [1.53266788e+00 9.75437644e-01 1.20053476e+02 3.03041808e-01
 3.68960646e-06 2.92831904e-06 2.13604379e-06]
2021-01-29 21:38:49,297 - pyswarms.single.local_best - INFO - Optimize for 500 iters with {'c1': 0.1, 'c2': 0.3, 'w': 0.9, 'k': 5, 'p': 2}
2021-01-29 21:39:14,970 - pyswarms.single.local_best - INFO - Optimization finished | best cost: 952.8482241860969, best pos: [1.64323746e+00 1.06860988e+00 1.23874945e+02 2.25522768e-01
 3.03625205e-06 1.88845090e-06 4.34796048e-06]
2021-01-29 21:39:15,013 - pyswarms.single.local_best - INFO - Optimize for 500 iters with {'c1': 0.1, 'c2': 0.3, 'w': 0.9, 'k': 5, 'p': 2}
2021-01-29 21:39:42,374 - pyswarms.single.local_best - INFO - Optimization finished | best cost: 978.5891082513192, best pos: [1.16491253e+00 7.58907844e-01 1.22322814e+02 4.49809673e-01
 2.46863500e-06 2.40732726e-06 4.67913979e-06]
2021-01-29 21:39:42,418 - pyswarms.single.local_best - INFO - Optimize for 500 iters with {'c1': 0.1, 'c2': 0.3, 'w': 0.9, 'k': 5, 'p': 2}
2021-01-29 21:40:09,569 - pyswarms.single.local_best - INFO - Optimization finished | best cost: 932.3681936386977, best pos: [1.62936553e+00 1.03054854e+00 1.20345290e+02 2.64841320e-01
 2.11028167e-06 2.90727874e-06 2.79029706e-06]
2021-01-29 21:40:09,612 - pyswarms.single.local_best - INFO - Optimize for 500 iters with {'c1': 0.1, 'c2': 0.3, 'w': 0.9, 'k': 5, 'p': 2}
2021-01-29 21:40:35,994 - pyswarms.single.local_best - INFO - Optimization finished | best cost: 963.7684257457026, best pos: [1.91376040e+00 1.17401290e+00 1.20646879e+02 1.84117855e-01
 2.28082452e-06 3.20448978e-06 2.66541816e-06]
2021-01-29 21:40:36,037 - pyswarms.single.local_best - INFO - Optimize for 500 iters with {'c1': 0.1, 'c2': 0.3, 'w': 0.9, 'k': 5, 'p': 2}
2021-01-29 21:41:02,804 - pyswarms.single.local_best - INFO - Optimization finished | best cost: 975.1382880550249, best pos: [1.34564591e+00 8.91585416e-01 1.20504266e+02 3.56819698e-01
 2.60414471e-06 4.05832410e-06 3.78860402e-06]
2021-01-29 21:41:02,846 - pyswarms.single.local_best - INFO - Optimize for 500 iters with {'c1': 0.1, 'c2': 0.3, 'w': 0.9, 'k': 5, 'p': 2}
2021-01-29 21:41:30,442 - pyswarms.single.local_best - INFO - Optimization finished | best cost: 1002.4390540189685, best pos: [1.52152669e+00 8.77340000e-01 1.17936484e+02 3.53093376e-01
 2.55452994e-06 2.51918229e-06 1.50614745e-06]
2021-01-29 21:41:30,484 - pyswarms.single.local_best - INFO - Optimize for 500 iters with {'c1': 0.1, 'c2': 0.3, 'w': 0.9, 'k': 5, 'p': 2}
2021-01-29 21:41:57,298 - pyswarms.single.local_best - INFO - Optimization finished | best cost: 966.0171610580223, best pos: [1.54820185e+00 1.01296387e+00 1.25782242e+02 2.45103738e-01
 3.56013864e-06 1.77901054e-06 4.89499491e-06]
2021-01-29 21:41:57,342 - pyswarms.single.local_best - INFO - Optimize for 500 iters with {'c1': 0.1, 'c2': 0.3, 'w': 0.9, 'k': 5, 'p': 2}
2021-01-29 21:42:24,610 - pyswarms.single.local_best - INFO - Optimization finished | best cost: 963.8040030057437, best pos: [1.90005927e+00 1.23730330e+00 1.19537921e+02 1.81949303e-01
 3.50463283e-06 3.52491068e-06 2.58469034e-06]
2021-01-29 21:42:24,652 - pyswarms.single.local_best - INFO - Optimize for 500 iters with {'c1': 0.1, 'c2': 0.3, 'w': 0.9, 'k': 5, 'p': 2}
2021-01-29 21:42:50,906 - pyswarms.single.local_best - INFO - Optimization finished | best cost: 980.7062994962359, best pos: [1.69751498e+00 1.11375332e+00 1.19341605e+02 2.38503154e-01
 3.19153853e-06 1.92041293e-06 2.92389296e-06]
2021-01-29 21:42:50,950 - pyswarms.single.local_best - INFO - Optimize for 500 iters with {'c1': 0.1, 'c2': 0.3, 'w': 0.9, 'k': 5, 'p': 2}
2021-01-29 21:43:17,112 - pyswarms.single.local_best - INFO - Optimization finished | best cost: 981.3804868627872, best pos: [1.84641173e+00 1.16397738e+00 1.19582753e+02 2.07305722e-01
 2.11746596e-06 3.11440893e-06 2.31483120e-06]
2021-01-29 21:43:17,158 - pyswarms.single.local_best - INFO - Optimize for 500 iters with {'c1': 0.1, 'c2': 0.3, 'w': 0.9, 'k': 5, 'p': 2}
2021-01-29 21:43:44,450 - pyswarms.single.local_best - INFO - Optimization finished | best cost: 974.4796184827043, best pos: [1.21795722e+00 8.18418254e-01 1.22925087e+02 4.00480144e-01
 3.79420904e-06 2.76205124e-06 4.92771498e-06]
2021-01-29 21:43:44,495 - pyswarms.single.local_best - INFO - Optimize for 500 iters with {'c1': 0.1, 'c2': 0.3, 'w': 0.9, 'k': 5, 'p': 2}
2021-01-29 21:44:13,178 - pyswarms.single.local_best - INFO - Optimization finished | best cost: 957.4701751542843, best pos: [1.70938690e+00 1.07185906e+00 1.19804627e+02 2.52054539e-01
 1.70176890e-06 1.65839836e-06 2.45074416e-06]
2021-01-29 21:44:13,221 - pyswarms.single.local_best - INFO - Optimize for 500 iters with {'c1': 0.1, 'c2': 0.3, 'w': 0.9, 'k': 5, 'p': 2}
2021-01-29 21:44:39,748 - pyswarms.single.local_best - INFO - Optimization finished | best cost: 1005.5369170560014, best pos: [1.44980408e+00 9.39222936e-01 1.20770108e+02 3.22910229e-01
 2.35004520e-07 2.86240624e-06 3.77408822e-06]
2021-01-29 21:44:39,789 - pyswarms.single.local_best - INFO - Optimize for 500 iters with {'c1': 0.1, 'c2': 0.3, 'w': 0.9, 'k': 5, 'p': 2}
2021-01-29 21:45:06,342 - pyswarms.single.local_best - INFO - Optimization finished | best cost: 1017.324452746991, best pos: [1.86198917e+00 1.14190364e+00 1.17817730e+02 2.23901817e-01
 8.67186739e-07 1.78615850e-06 2.26700765e-06]
2021-01-29 21:45:06,380 - pyswarms.single.local_best - INFO - Optimize for 500 iters with {'c1': 0.1, 'c2': 0.3, 'w': 0.9, 'k': 5, 'p': 2}
2021-01-29 21:45:34,545 - pyswarms.single.local_best - INFO - Optimization finished | best cost: 984.4546068420079, best pos: [1.12582861e+00 6.97313235e-01 1.19743412e+02 5.32861095e-01
 2.32697034e-06 3.78687253e-06 1.85979504e-06]
2021-01-29 21:45:34,587 - pyswarms.single.local_best - INFO - Optimize for 500 iters with {'c1': 0.1, 'c2': 0.3, 'w': 0.9, 'k': 5, 'p': 2}
2021-01-29 21:46:02,120 - pyswarms.single.local_best - INFO - Optimization finished | best cost: 938.3313672276063, best pos: [1.88350370e+00 1.16651373e+00 1.19919387e+02 2.04726040e-01
 1.90492934e-06 1.99613390e-06 2.15449820e-06]
2021-01-29 21:46:02,163 - pyswarms.single.local_best - INFO - Optimize for 500 iters with {'c1': 0.1, 'c2': 0.3, 'w': 0.9, 'k': 5, 'p': 2}
2021-01-29 21:46:29,421 - pyswarms.single.local_best - INFO - Optimization finished | best cost: 1028.3350326543573, best pos: [1.49423133e+00 9.17616784e-01 1.18688897e+02 3.38719496e-01
 1.72668139e-06 3.02810799e-06 2.27314529e-06]
2021-01-29 21:46:29,465 - pyswarms.single.local_best - INFO - Optimize for 500 iters with {'c1': 0.1, 'c2': 0.3, 'w': 0.9, 'k': 5, 'p': 2}
2021-01-29 21:46:56,944 - pyswarms.single.local_best - INFO - Optimization finished | best cost: 977.1110935936845, best pos: [1.40045355e+00 9.01196628e-01 1.20654669e+02 3.40359436e-01
 2.15826190e-06 2.61450335e-06 3.76953382e-06]
2021-01-29 21:46:56,986 - pyswarms.single.local_best - INFO - Optimize for 500 iters with {'c1': 0.1, 'c2': 0.3, 'w': 0.9, 'k': 5, 'p': 2}
2021-01-29 21:47:23,995 - pyswarms.single.local_best - INFO - Optimization finished | best cost: 945.3108767851296, best pos: [1.11237694e+00 7.03522108e-01 1.19853938e+02 5.15898448e-01
 3.40925582e-06 2.62035614e-06 3.52022104e-06]
2021-01-29 21:47:24,039 - pyswarms.single.local_best - INFO - Optimize for 500 iters with {'c1': 0.1, 'c2': 0.3, 'w': 0.9, 'k': 5, 'p': 2}
2021-01-29 21:47:49,718 - pyswarms.single.local_best - INFO - Optimization finished | best cost: 978.3645110286318, best pos: [1.40856220e+00 9.30370138e-01 1.21975925e+02 3.18877154e-01
 3.20655727e-06 1.23032667e-06 4.76797935e-06]
2021-01-29 21:47:49,755 - pyswarms.single.local_best - INFO - Optimize for 500 iters with {'c1': 0.1, 'c2': 0.3, 'w': 0.9, 'k': 5, 'p': 2}
2021-01-29 21:48:16,625 - pyswarms.single.local_best - INFO - Optimization finished | best cost: 1002.5374888988149, best pos: [1.20769897e+00 7.41785192e-01 1.19819136e+02 4.82527725e-01
 1.76438064e-06 3.89040373e-06 1.81238618e-06]
2021-01-29 21:48:16,661 - pyswarms.single.local_best - INFO - Optimize for 500 iters with {'c1': 0.1, 'c2': 0.3, 'w': 0.9, 'k': 5, 'p': 2}
2021-01-29 21:48:43,451 - pyswarms.single.local_best - INFO - Optimization finished | best cost: 898.5377292298745, best pos: [1.55095649e+00 9.60286838e-01 1.19075075e+02 3.12345607e-01
 2.09711799e-06 1.17971098e-06 2.65056856e-06]
2021-01-29 21:48:43,492 - pyswarms.single.local_best - INFO - Optimize for 500 iters with {'c1': 0.1, 'c2': 0.3, 'w': 0.9, 'k': 5, 'p': 2}
2021-01-29 21:49:11,202 - pyswarms.single.local_best - INFO - Optimization finished | best cost: 935.4412627696129, best pos: [1.17626832e+00 7.67989841e-01 1.19323706e+02 4.65238729e-01
 2.09851293e-06 4.40563189e-06 3.42467777e-06]
2021-01-29 21:49:11,247 - pyswarms.single.local_best - INFO - Optimize for 500 iters with {'c1': 0.1, 'c2': 0.3, 'w': 0.9, 'k': 5, 'p': 2}
2021-01-29 21:49:37,463 - pyswarms.single.local_best - INFO - Optimization finished | best cost: 1036.9863050067888, best pos: [1.96116329e+00 1.23053689e+00 1.15925914e+02 2.05506121e-01
 3.39320196e-06 2.02599012e-06 1.44616117e-06]
2021-01-29 21:49:37,505 - pyswarms.single.local_best - INFO - Optimize for 500 iters with {'c1': 0.1, 'c2': 0.3, 'w': 0.9, 'k': 5, 'p': 2}
2021-01-29 21:50:04,623 - pyswarms.single.local_best - INFO - Optimization finished | best cost: 988.282977550453, best pos: [1.73511859e+00 1.07739005e+00 1.17818280e+02 2.52671250e-01
 8.50543879e-07 2.87241794e-06 2.41652974e-06]
2021-01-29 21:50:04,666 - pyswarms.single.local_best - INFO - Optimize for 500 iters with {'c1': 0.1, 'c2': 0.3, 'w': 0.9, 'k': 5, 'p': 2}
2021-01-29 21:50:32,000 - pyswarms.single.local_best - INFO - Optimization finished | best cost: 905.9525067344496, best pos: [1.16537684e+00 7.58625217e-01 1.20950993e+02 4.59742460e-01
 2.45794349e-06 2.21358685e-06 4.55244578e-06]
2021-01-29 21:50:32,038 - pyswarms.single.local_best - INFO - Optimize for 500 iters with {'c1': 0.1, 'c2': 0.3, 'w': 0.9, 'k': 5, 'p': 2}
2021-01-29 21:51:00,153 - pyswarms.single.local_best - INFO - Optimization finished | best cost: 880.9561102323278, best pos: [1.61429930e+00 9.95187343e-01 1.19667236e+02 2.87463090e-01
 2.92802013e-06 2.04009600e-06 2.06192749e-06]
2021-01-29 21:51:00,196 - pyswarms.single.local_best - INFO - Optimize for 500 iters with {'c1': 0.1, 'c2': 0.3, 'w': 0.9, 'k': 5, 'p': 2}
2021-01-29 21:51:26,669 - pyswarms.single.local_best - INFO - Optimization finished | best cost: 995.1647938060818, best pos: [9.40812199e-01 6.05727899e-01 1.22821879e+02 6.36372445e-01
 3.47661124e-06 4.39812427e-06 2.96435092e-06]
2021-01-29 21:51:26,712 - pyswarms.single.local_best - INFO - Optimize for 500 iters with {'c1': 0.1, 'c2': 0.3, 'w': 0.9, 'k': 5, 'p': 2}
2021-01-29 21:51:54,974 - pyswarms.single.local_best - INFO - Optimization finished | best cost: 941.4366680308271, best pos: [1.32579838e+00 8.84401522e-01 1.20449443e+02 3.65842036e-01
 4.97404157e-06 2.41833211e-06 3.68853733e-06]
2021-01-29 21:51:55,010 - pyswarms.single.local_best - INFO - Optimize for 500 iters with {'c1': 0.1, 'c2': 0.3, 'w': 0.9, 'k': 5, 'p': 2}
2021-01-29 21:52:21,067 - pyswarms.single.local_best - INFO - Optimization finished | best cost: 982.2509879555827, best pos: [1.32435758e+00 8.82781001e-01 1.20051112e+02 3.73475776e-01
 2.48318495e-06 2.29188247e-06 4.00505866e-06]
2021-01-29 21:52:21,109 - pyswarms.single.local_best - INFO - Optimize for 500 iters with {'c1': 0.1, 'c2': 0.3, 'w': 0.9, 'k': 5, 'p': 2}
2021-01-29 21:52:47,862 - pyswarms.single.local_best - INFO - Optimization finished | best cost: 937.0099387229204, best pos: [1.51836211e+00 9.55781878e-01 1.19584709e+02 3.11177329e-01
 2.97988192e-06 4.70910601e-06 1.95881310e-06]
2021-01-29 21:52:47,902 - pyswarms.single.local_best - INFO - Optimize for 500 iters with {'c1': 0.1, 'c2': 0.3, 'w': 0.9, 'k': 5, 'p': 2}
2021-01-29 21:53:14,473 - pyswarms.single.local_best - INFO - Optimization finished | best cost: 958.876038631005, best pos: [1.36836848e+00 8.57977334e-01 1.19372196e+02 3.78540644e-01
 9.46815047e-07 1.21110166e-06 3.69606093e-06]
2021-01-29 21:53:14,515 - pyswarms.single.local_best - INFO - Optimize for 500 iters with {'c1': 0.1, 'c2': 0.3, 'w': 0.9, 'k': 5, 'p': 2}
2021-01-29 21:53:41,867 - pyswarms.single.local_best - INFO - Optimization finished | best cost: 958.8980457857874, best pos: [1.47886997e+00 8.90746509e-01 1.19897196e+02 3.51150192e-01
 3.81126257e-06 1.70872276e-06 1.47519404e-06]
2021-01-29 21:53:41,909 - pyswarms.single.local_best - INFO - Optimize for 500 iters with {'c1': 0.1, 'c2': 0.3, 'w': 0.9, 'k': 5, 'p': 2}
2021-01-29 21:54:09,092 - pyswarms.single.local_best - INFO - Optimization finished | best cost: 1008.7552494576479, best pos: [1.86396535e+00 1.14167020e+00 1.20181366e+02 2.08569129e-01
 1.67409544e-06 1.03740814e-06 2.49622349e-06]
2021-01-29 21:54:09,138 - pyswarms.single.local_best - INFO - Optimize for 500 iters with {'c1': 0.1, 'c2': 0.3, 'w': 0.9, 'k': 5, 'p': 2}
2021-01-29 21:54:35,904 - pyswarms.single.local_best - INFO - Optimization finished | best cost: 980.4709838480748, best pos: [1.81390620e+00 1.10508817e+00 1.18620110e+02 2.32431874e-01
 1.12185448e-07 1.09464498e-06 2.72507251e-06]
2021-01-29 21:54:35,947 - pyswarms.single.local_best - INFO - Optimize for 500 iters with {'c1': 0.1, 'c2': 0.3, 'w': 0.9, 'k': 5, 'p': 2}
2021-01-29 21:55:03,340 - pyswarms.single.local_best - INFO - Optimization finished | best cost: 873.6579135518625, best pos: [1.61224145e+00 9.85711596e-01 1.19501829e+02 2.87763774e-01
 3.39729725e-06 2.25403451e-07 2.55960806e-06]
2021-01-29 21:55:03,384 - pyswarms.single.local_best - INFO - Optimize for 500 iters with {'c1': 0.1, 'c2': 0.3, 'w': 0.9, 'k': 5, 'p': 2}
2021-01-29 21:55:31,097 - pyswarms.single.local_best - INFO - Optimization finished | best cost: 958.7877238211818, best pos: [1.64643841e+00 9.79895338e-01 1.18397287e+02 2.99158586e-01
 2.28654736e-06 1.89684357e-06 1.62897097e-06]
2021-01-29 21:55:31,141 - pyswarms.single.local_best - INFO - Optimize for 500 iters with {'c1': 0.1, 'c2': 0.3, 'w': 0.9, 'k': 5, 'p': 2}
2021-01-29 21:55:58,716 - pyswarms.single.local_best - INFO - Optimization finished | best cost: 976.5113643093514, best pos: [1.68322785e+00 1.11415420e+00 1.21500193e+02 2.27546650e-01
 1.65549643e-06 2.76652779e-06 3.72505957e-06]
2021-01-29 21:55:58,760 - pyswarms.single.local_best - INFO - Optimize for 500 iters with {'c1': 0.1, 'c2': 0.3, 'w': 0.9, 'k': 5, 'p': 2}
2021-01-29 21:56:27,183 - pyswarms.single.local_best - INFO - Optimization finished | best cost: 977.17320130375, best pos: [1.32665311e+00 8.28145349e-01 1.18563945e+02 4.07785309e-01
 4.33471056e-06 2.09095912e-06 2.38721398e-06]
2021-01-29 21:56:27,232 - pyswarms.single.local_best - INFO - Optimize for 500 iters with {'c1': 0.1, 'c2': 0.3, 'w': 0.9, 'k': 5, 'p': 2}
2021-01-29 21:56:54,070 - pyswarms.single.local_best - INFO - Optimization finished | best cost: 910.8057231491475, best pos: [1.00959066e+00 6.04764801e-01 1.19851405e+02 6.45306806e-01
 3.02488197e-06 2.11410161e-06 1.92102501e-06]
2021-01-29 21:56:54,109 - pyswarms.single.local_best - INFO - Optimize for 500 iters with {'c1': 0.1, 'c2': 0.3, 'w': 0.9, 'k': 5, 'p': 2}
2021-01-29 21:57:20,554 - pyswarms.single.local_best - INFO - Optimization finished | best cost: 954.0499844989513, best pos: [1.72788659e+00 1.09694184e+00 1.18865217e+02 2.40628183e-01
 7.49152808e-08 1.00696836e-06 3.50565877e-06]
2021-01-29 21:57:20,600 - pyswarms.single.local_best - INFO - Optimize for 500 iters with {'c1': 0.1, 'c2': 0.3, 'w': 0.9, 'k': 5, 'p': 2}
2021-01-29 21:57:47,277 - pyswarms.single.local_best - INFO - Optimization finished | best cost: 1012.352428842097, best pos: [1.23433317e+00 8.06797342e-01 1.19330950e+02 4.28582246e-01
 2.55314691e-06 1.38926718e-06 4.56615121e-06]
2021-01-29 21:57:47,334 - pyswarms.single.local_best - INFO - Optimize for 500 iters with {'c1': 0.1, 'c2': 0.3, 'w': 0.9, 'k': 5, 'p': 2}
2021-01-29 21:58:16,345 - pyswarms.single.local_best - INFO - Optimization finished | best cost: 2649.632635349055, best pos: [1.74763518e+00 9.32015499e-01 8.57513506e+01 3.18081090e-01
 1.27666559e-07 1.79640476e-07 2.82212412e-07]
2021-01-29 21:58:16,386 - pyswarms.single.local_best - INFO - Optimize for 500 iters with {'c1': 0.1, 'c2': 0.3, 'w': 0.9, 'k': 5, 'p': 2}
2021-01-29 21:58:46,209 - pyswarms.single.local_best - INFO - Optimization finished | best cost: 2663.8421797315186, best pos: [1.22301980e+00 8.55877518e-01 9.26453083e+01 3.75535999e-01
 5.69399732e-07 3.42701300e-07 4.94167206e-07]
2021-01-29 21:58:46,253 - pyswarms.single.local_best - INFO - Optimize for 500 iters with {'c1': 0.1, 'c2': 0.3, 'w': 0.9, 'k': 5, 'p': 2}
2021-01-29 21:59:17,329 - pyswarms.single.local_best - INFO - Optimization finished | best cost: 2533.5568317542006, best pos: [1.52176330e+00 8.20674617e-01 8.68891481e+01 3.97963602e-01
 5.26785851e-08 3.04054257e-07 2.64949666e-07]
2021-01-29 21:59:17,371 - pyswarms.single.local_best - INFO - Optimize for 500 iters with {'c1': 0.1, 'c2': 0.3, 'w': 0.9, 'k': 5, 'p': 2}
2021-01-29 21:59:48,209 - pyswarms.single.local_best - INFO - Optimization finished | best cost: 2601.436961398332, best pos: [1.60377905e+00 8.19432522e-01 8.59125992e+01 4.01189617e-01
 3.78807324e-07 3.32344197e-07 1.03707690e-07]
2021-01-29 21:59:48,251 - pyswarms.single.local_best - INFO - Optimize for 500 iters with {'c1': 0.1, 'c2': 0.3, 'w': 0.9, 'k': 5, 'p': 2}
2021-01-29 22:00:18,274 - pyswarms.single.local_best - INFO - Optimization finished | best cost: 2740.0051594449465, best pos: [1.34185828e+00 9.65038849e-01 9.58707286e+01 2.94979093e-01
 2.32977983e-07 1.88427993e-07 6.65620426e-07]
2021-01-29 22:00:18,313 - pyswarms.single.local_best - INFO - Optimize for 500 iters with {'c1': 0.1, 'c2': 0.3, 'w': 0.9, 'k': 5, 'p': 2}
2021-01-29 22:00:51,009 - pyswarms.single.local_best - INFO - Optimization finished | best cost: 2640.4887122028163, best pos: [1.29489026e+00 7.53287742e-01 8.72468824e+01 4.58234266e-01
 3.07520487e-07 9.82349935e-08 4.53763471e-07]
2021-01-29 22:00:51,054 - pyswarms.single.local_best - INFO - Optimize for 500 iters with {'c1': 0.1, 'c2': 0.3, 'w': 0.9, 'k': 5, 'p': 2}
2021-01-29 22:01:21,190 - pyswarms.single.local_best - INFO - Optimization finished | best cost: 2588.711546958978, best pos: [1.97969719e+00 1.20163998e+00 8.88616606e+01 1.82848812e-01
 1.12926776e-07 1.49043754e-07 3.62129410e-07]
2021-01-29 22:01:21,233 - pyswarms.single.local_best - INFO - Optimize for 500 iters with {'c1': 0.1, 'c2': 0.3, 'w': 0.9, 'k': 5, 'p': 2}
2021-01-29 22:01:51,266 - pyswarms.single.local_best - INFO - Optimization finished | best cost: 2628.1753905669016, best pos: [1.34118095e+00 8.20942944e-01 8.83891221e+01 3.97419739e-01
 5.71745359e-07 1.23161561e-07 4.02636616e-07]
2021-01-29 22:01:51,311 - pyswarms.single.local_best - INFO - Optimize for 500 iters with {'c1': 0.1, 'c2': 0.3, 'w': 0.9, 'k': 5, 'p': 2}
2021-01-29 22:02:23,924 - pyswarms.single.local_best - INFO - Optimization finished | best cost: 2721.8172865755, best pos: [1.28010841e+00 8.78634589e-01 9.47527536e+01 3.51634856e-01
 6.48335793e-07 3.96064920e-07 3.57222109e-07]
2021-01-29 22:02:23,964 - pyswarms.single.local_best - INFO - Optimize for 500 iters with {'c1': 0.1, 'c2': 0.3, 'w': 0.9, 'k': 5, 'p': 2}
2021-01-29 22:02:54,137 - pyswarms.single.local_best - INFO - Optimization finished | best cost: 2528.5000440972703, best pos: [1.14907674e+00 7.84780612e-01 9.05185359e+01 4.28820628e-01
 3.59373827e-07 5.26842845e-07 6.18719115e-07]
2021-01-29 22:02:54,180 - pyswarms.single.local_best - INFO - Optimize for 500 iters with {'c1': 0.1, 'c2': 0.3, 'w': 0.9, 'k': 5, 'p': 2}
2021-01-29 22:03:24,346 - pyswarms.single.local_best - INFO - Optimization finished | best cost: 2564.3971852275567, best pos: [1.49104542e+00 9.72539706e-01 9.04609704e+01 2.90613638e-01
 2.13726861e-07 9.38725891e-08 5.58286539e-07]
2021-01-29 22:03:24,383 - pyswarms.single.local_best - INFO - Optimize for 500 iters with {'c1': 0.1, 'c2': 0.3, 'w': 0.9, 'k': 5, 'p': 2}
2021-01-29 22:03:55,328 - pyswarms.single.local_best - INFO - Optimization finished | best cost: 2609.6137226537026, best pos: [1.59198949e+00 1.09211005e+00 9.56265866e+01 2.25096101e-01
 2.60389594e-07 3.33434078e-07 4.26867116e-07]
2021-01-29 22:03:55,372 - pyswarms.single.local_best - INFO - Optimize for 500 iters with {'c1': 0.1, 'c2': 0.3, 'w': 0.9, 'k': 5, 'p': 2}
2021-01-29 22:04:26,202 - pyswarms.single.local_best - INFO - Optimization finished | best cost: 2590.0591293344796, best pos: [1.66372229e+00 1.21077085e+00 9.59383625e+01 1.81071136e-01
 5.00836760e-07 2.05581387e-07 4.76456336e-07]
2021-01-29 22:04:26,243 - pyswarms.single.local_best - INFO - Optimize for 500 iters with {'c1': 0.1, 'c2': 0.3, 'w': 0.9, 'k': 5, 'p': 2}
2021-01-29 22:04:58,756 - pyswarms.single.local_best - INFO - Optimization finished | best cost: 2476.8838825665016, best pos: [1.36479000e+00 7.49060050e-01 8.53787809e+01 4.64530651e-01
 2.43762736e-07 3.20318864e-07 3.24558262e-07]
2021-01-29 22:04:58,798 - pyswarms.single.local_best - INFO - Optimize for 500 iters with {'c1': 0.1, 'c2': 0.3, 'w': 0.9, 'k': 5, 'p': 2}
2021-01-29 22:05:29,552 - pyswarms.single.local_best - INFO - Optimization finished | best cost: 2621.9879398264025, best pos: [1.51424301e+00 8.10806953e-01 8.56217612e+01 4.08527320e-01
 2.15255696e-07 9.91403225e-08 3.29272583e-07]
2021-01-29 22:05:29,596 - pyswarms.single.local_best - INFO - Optimize for 500 iters with {'c1': 0.1, 'c2': 0.3, 'w': 0.9, 'k': 5, 'p': 2}
2021-01-29 22:06:01,297 - pyswarms.single.local_best - INFO - Optimization finished | best cost: 2572.168160063059, best pos: [1.54081392e+00 1.00086537e+00 9.03595665e+01 2.78796230e-01
 3.37400303e-07 1.38257314e-08 4.71565906e-07]
2021-01-29 22:06:01,338 - pyswarms.single.local_best - INFO - Optimize for 500 iters with {'c1': 0.1, 'c2': 0.3, 'w': 0.9, 'k': 5, 'p': 2}
2021-01-29 22:06:32,935 - pyswarms.single.local_best - INFO - Optimization finished | best cost: 2595.7941228767704, best pos: [1.14896771e+00 6.73710570e-01 8.76202337e+01 5.54036117e-01
 3.40315143e-07 2.79220439e-07 3.08346859e-07]
2021-01-29 22:06:32,977 - pyswarms.single.local_best - INFO - Optimize for 500 iters with {'c1': 0.1, 'c2': 0.3, 'w': 0.9, 'k': 5, 'p': 2}
2021-01-29 22:07:02,379 - pyswarms.single.local_best - INFO - Optimization finished | best cost: 2365.0181747366128, best pos: [1.84717223e+00 1.18066466e+00 8.79875506e+01 1.93712816e-01
 5.77651561e-07 2.73733722e-07 3.62968654e-07]
2021-01-29 22:07:02,419 - pyswarms.single.local_best - INFO - Optimize for 500 iters with {'c1': 0.1, 'c2': 0.3, 'w': 0.9, 'k': 5, 'p': 2}
2021-01-29 22:07:32,685 - pyswarms.single.local_best - INFO - Optimization finished | best cost: 2507.539038408215, best pos: [1.26108386e+00 8.48050743e-01 9.20679883e+01 3.78538626e-01
 5.35853787e-07 4.79697319e-07 3.68490875e-07]
2021-01-29 22:07:32,730 - pyswarms.single.local_best - INFO - Optimize for 500 iters with {'c1': 0.1, 'c2': 0.3, 'w': 0.9, 'k': 5, 'p': 2}
2021-01-29 22:08:01,620 - pyswarms.single.local_best - INFO - Optimization finished | best cost: 2555.750283806179, best pos: [1.07014839e+00 7.31837706e-01 9.32714121e+01 4.74734167e-01
 2.76679266e-07 4.19431360e-07 6.25967076e-07]
2021-01-29 22:08:01,662 - pyswarms.single.local_best - INFO - Optimize for 500 iters with {'c1': 0.1, 'c2': 0.3, 'w': 0.9, 'k': 5, 'p': 2}
2021-01-29 22:08:31,532 - pyswarms.single.local_best - INFO - Optimization finished | best cost: 2458.9825107201286, best pos: [1.64636038e+00 1.00854997e+00 9.03793082e+01 2.73648788e-01
 4.63543901e-07 4.49642975e-07 1.90276711e-07]
2021-01-29 22:08:31,568 - pyswarms.single.local_best - INFO - Optimize for 500 iters with {'c1': 0.1, 'c2': 0.3, 'w': 0.9, 'k': 5, 'p': 2}
2021-01-29 22:09:02,068 - pyswarms.single.local_best - INFO - Optimization finished | best cost: 2616.2117368695226, best pos: [1.56449346e+00 8.98208586e-01 9.07903527e+01 3.40968338e-01
 1.06537859e-07 1.63836876e-07 2.35928606e-07]
2021-01-29 22:09:02,110 - pyswarms.single.local_best - INFO - Optimize for 500 iters with {'c1': 0.1, 'c2': 0.3, 'w': 0.9, 'k': 5, 'p': 2}
2021-01-29 22:09:30,158 - pyswarms.single.local_best - INFO - Optimization finished | best cost: 2583.8646962541343, best pos: [1.37731898e+00 9.87260835e-01 9.43520977e+01 2.88058380e-01
 5.32425019e-07 1.13748467e-08 5.68154400e-07]
2021-01-29 22:09:30,200 - pyswarms.single.local_best - INFO - Optimize for 500 iters with {'c1': 0.1, 'c2': 0.3, 'w': 0.9, 'k': 5, 'p': 2}
2021-01-29 22:10:01,056 - pyswarms.single.local_best - INFO - Optimization finished | best cost: 2624.765898821817, best pos: [1.28815985e+00 9.36550833e-01 9.88830111e+01 3.09426156e-01
 3.37160616e-07 2.98537701e-07 5.75227860e-07]
2021-01-29 22:10:01,096 - pyswarms.single.local_best - INFO - Optimize for 500 iters with {'c1': 0.1, 'c2': 0.3, 'w': 0.9, 'k': 5, 'p': 2}
2021-01-29 22:10:31,512 - pyswarms.single.local_best - INFO - Optimization finished | best cost: 2671.547774598836, best pos: [1.11597594e+00 6.41342977e-01 8.58665515e+01 5.92515224e-01
 3.90325925e-07 3.74846758e-07 3.38401777e-07]
2021-01-29 22:10:31,555 - pyswarms.single.local_best - INFO - Optimize for 500 iters with {'c1': 0.1, 'c2': 0.3, 'w': 0.9, 'k': 5, 'p': 2}
2021-01-29 22:11:01,681 - pyswarms.single.local_best - INFO - Optimization finished | best cost: 2553.4348349534885, best pos: [1.44707803e+00 8.57656465e-01 8.90359874e+01 3.67062164e-01
 2.11415628e-07 2.25340592e-07 3.48948859e-07]
2021-01-29 22:11:01,725 - pyswarms.single.local_best - INFO - Optimize for 500 iters with {'c1': 0.1, 'c2': 0.3, 'w': 0.9, 'k': 5, 'p': 2}
2021-01-29 22:11:31,911 - pyswarms.single.local_best - INFO - Optimization finished | best cost: 2568.0065212257564, best pos: [1.45127468e+00 7.27781899e-01 8.24437467e+01 4.96936455e-01
 3.26086605e-07 1.08400177e-07 3.04769771e-07]
2021-01-29 22:11:31,952 - pyswarms.single.local_best - INFO - Optimize for 500 iters with {'c1': 0.1, 'c2': 0.3, 'w': 0.9, 'k': 5, 'p': 2}
2021-01-29 22:12:02,066 - pyswarms.single.local_best - INFO - Optimization finished | best cost: 2599.6895940619283, best pos: [1.49607470e+00 8.63574454e-01 8.85061962e+01 3.61562263e-01
 4.18796621e-07 2.36190995e-07 2.64335399e-07]
2021-01-29 22:12:02,104 - pyswarms.single.local_best - INFO - Optimize for 500 iters with {'c1': 0.1, 'c2': 0.3, 'w': 0.9, 'k': 5, 'p': 2}
2021-01-29 22:12:32,215 - pyswarms.single.local_best - INFO - Optimization finished | best cost: 2607.5437715890776, best pos: [1.48831455e+00 9.65817242e-01 9.08664309e+01 3.00492686e-01
 4.98079721e-07 3.43219500e-07 3.14617306e-07]
2021-01-29 22:12:32,258 - pyswarms.single.local_best - INFO - Optimize for 500 iters with {'c1': 0.1, 'c2': 0.3, 'w': 0.9, 'k': 5, 'p': 2}
2021-01-29 22:13:04,244 - pyswarms.single.local_best - INFO - Optimization finished | best cost: 2599.3829870749146, best pos: [1.31039069e+00 7.94576524e-01 9.01799794e+01 4.16690199e-01
 4.69691514e-08 4.15545290e-07 3.70081064e-07]
2021-01-29 22:13:04,283 - pyswarms.single.local_best - INFO - Optimize for 500 iters with {'c1': 0.1, 'c2': 0.3, 'w': 0.9, 'k': 5, 'p': 2}
2021-01-29 22:13:34,980 - pyswarms.single.local_best - INFO - Optimization finished | best cost: 2574.9704449321307, best pos: [1.30256066e+00 8.02502805e-01 8.96866922e+01 4.14510214e-01
 1.69693285e-07 2.39591035e-07 4.27054942e-07]
2021-01-29 22:13:35,024 - pyswarms.single.local_best - INFO - Optimize for 500 iters with {'c1': 0.1, 'c2': 0.3, 'w': 0.9, 'k': 5, 'p': 2}
2021-01-29 22:14:05,983 - pyswarms.single.local_best - INFO - Optimization finished | best cost: 2556.351842580767, best pos: [1.10909126e+00 7.01332485e-01 8.74900128e+01 5.14012036e-01
 5.83751246e-07 2.96395086e-07 5.48507763e-07]
2021-01-29 22:14:06,028 - pyswarms.single.local_best - INFO - Optimize for 500 iters with {'c1': 0.1, 'c2': 0.3, 'w': 0.9, 'k': 5, 'p': 2}
2021-01-29 22:14:36,834 - pyswarms.single.local_best - INFO - Optimization finished | best cost: 2615.2530411554253, best pos: [1.67364933e+00 9.08013817e-01 8.41335176e+01 3.37118980e-01
 7.87252320e-09 1.41687612e-07 4.16831332e-07]
2021-01-29 22:14:36,877 - pyswarms.single.local_best - INFO - Optimize for 500 iters with {'c1': 0.1, 'c2': 0.3, 'w': 0.9, 'k': 5, 'p': 2}
2021-01-29 22:15:08,258 - pyswarms.single.local_best - INFO - Optimization finished | best cost: 2637.5338002250073, best pos: [1.37623940e+00 9.15043131e-01 8.99557711e+01 3.31313036e-01
 3.38825579e-07 3.72419906e-07 4.97034351e-07]
2021-01-29 22:15:08,293 - pyswarms.single.local_best - INFO - Optimize for 500 iters with {'c1': 0.1, 'c2': 0.3, 'w': 0.9, 'k': 5, 'p': 2}
2021-01-29 22:15:38,394 - pyswarms.single.local_best - INFO - Optimization finished | best cost: 2662.0522643008508, best pos: [1.95541590e+00 1.10429610e+00 8.65438417e+01 2.20065158e-01
 5.47170413e-07 1.54561121e-07 2.67935744e-07]
2021-01-29 22:15:38,432 - pyswarms.single.local_best - INFO - Optimize for 500 iters with {'c1': 0.1, 'c2': 0.3, 'w': 0.9, 'k': 5, 'p': 2}
2021-01-29 22:16:08,696 - pyswarms.single.local_best - INFO - Optimization finished | best cost: 2695.1384854263206, best pos: [1.66374996e+00 8.61515519e-01 8.37965605e+01 3.71067671e-01
 1.88318453e-07 2.91398354e-07 2.57832301e-07]
2021-01-29 22:16:08,740 - pyswarms.single.local_best - INFO - Optimize for 500 iters with {'c1': 0.1, 'c2': 0.3, 'w': 0.9, 'k': 5, 'p': 2}
2021-01-29 22:16:38,162 - pyswarms.single.local_best - INFO - Optimization finished | best cost: 2587.634372592079, best pos: [1.57905961e+00 9.44734960e-01 8.71469345e+01 3.17378955e-01
 7.32375456e-08 3.85406642e-07 3.38035849e-07]
2021-01-29 22:16:38,204 - pyswarms.single.local_best - INFO - Optimize for 500 iters with {'c1': 0.1, 'c2': 0.3, 'w': 0.9, 'k': 5, 'p': 2}
2021-01-29 22:17:09,381 - pyswarms.single.local_best - INFO - Optimization finished | best cost: 2597.922335442347, best pos: [1.55249461e+00 9.66778014e-01 8.70104312e+01 2.96434766e-01
 3.38545875e-07 5.56746477e-07 4.01661225e-07]
2021-01-29 22:17:09,433 - pyswarms.single.local_best - INFO - Optimize for 500 iters with {'c1': 0.1, 'c2': 0.3, 'w': 0.9, 'k': 5, 'p': 2}
2021-01-29 22:17:39,723 - pyswarms.single.local_best - INFO - Optimization finished | best cost: 2578.3380418811025, best pos: [1.59594851e+00 8.64914779e-01 8.51295613e+01 3.66368343e-01
 4.15463619e-07 1.18246173e-07 2.88030162e-07]
2021-01-29 22:17:39,768 - pyswarms.single.local_best - INFO - Optimize for 500 iters with {'c1': 0.1, 'c2': 0.3, 'w': 0.9, 'k': 5, 'p': 2}
2021-01-29 22:18:10,228 - pyswarms.single.local_best - INFO - Optimization finished | best cost: 2475.9014861307737, best pos: [1.67787590e+00 1.17098394e+00 9.41269913e+01 1.91089028e-01
 2.60671645e-07 5.76263845e-07 4.84441182e-07]
2021-01-29 22:18:10,271 - pyswarms.single.local_best - INFO - Optimize for 500 iters with {'c1': 0.1, 'c2': 0.3, 'w': 0.9, 'k': 5, 'p': 2}
2021-01-29 22:18:42,129 - pyswarms.single.local_best - INFO - Optimization finished | best cost: 2592.9756783063435, best pos: [1.48239676e+00 9.12451935e-01 8.98213526e+01 3.30857805e-01
 4.65279961e-08 6.12346092e-07 2.97527598e-07]
2021-01-29 22:18:42,173 - pyswarms.single.local_best - INFO - Optimize for 500 iters with {'c1': 0.1, 'c2': 0.3, 'w': 0.9, 'k': 5, 'p': 2}
2021-01-29 22:19:11,602 - pyswarms.single.local_best - INFO - Optimization finished | best cost: 2600.1935670166554, best pos: [1.73079949e+00 9.81171831e-01 8.65961163e+01 2.84454606e-01
 2.58944578e-07 4.18309796e-07 2.91034517e-07]
2021-01-29 22:19:11,645 - pyswarms.single.local_best - INFO - Optimize for 500 iters with {'c1': 0.1, 'c2': 0.3, 'w': 0.9, 'k': 5, 'p': 2}
2021-01-29 22:19:41,721 - pyswarms.single.local_best - INFO - Optimization finished | best cost: 2564.5355654170426, best pos: [1.72186009e+00 1.19016030e+00 9.20555053e+01 1.91513785e-01
 4.29967021e-07 3.89134566e-07 4.05891034e-07]
2021-01-29 22:19:41,763 - pyswarms.single.local_best - INFO - Optimize for 500 iters with {'c1': 0.1, 'c2': 0.3, 'w': 0.9, 'k': 5, 'p': 2}
2021-01-29 22:20:12,816 - pyswarms.single.local_best - INFO - Optimization finished | best cost: 2509.1608985708503, best pos: [1.51005067e+00 1.08622682e+00 9.17845339e+01 2.37505186e-01
 2.87366137e-07 5.41165356e-07 5.63002179e-07]
2021-01-29 22:20:12,859 - pyswarms.single.local_best - INFO - Optimize for 500 iters with {'c1': 0.1, 'c2': 0.3, 'w': 0.9, 'k': 5, 'p': 2}
2021-01-29 22:20:43,432 - pyswarms.single.local_best - INFO - Optimization finished | best cost: 2557.2336531788233, best pos: [1.20116630e+00 7.46374410e-01 9.01303930e+01 4.67266052e-01
 3.67180552e-07 2.40543937e-07 3.76705034e-07]
2021-01-29 22:20:43,475 - pyswarms.single.local_best - INFO - Optimize for 500 iters with {'c1': 0.1, 'c2': 0.3, 'w': 0.9, 'k': 5, 'p': 2}
2021-01-29 22:21:12,843 - pyswarms.single.local_best - INFO - Optimization finished | best cost: 2665.758758087971, best pos: [1.55169595e+00 9.27188976e-01 9.09360724e+01 3.17704841e-01
 3.14644425e-08 4.34774234e-07 2.68843049e-07]
2021-01-29 22:21:12,889 - pyswarms.single.local_best - INFO - Optimize for 500 iters with {'c1': 0.1, 'c2': 0.3, 'w': 0.9, 'k': 5, 'p': 2}
2021-01-29 22:21:44,272 - pyswarms.single.local_best - INFO - Optimization finished | best cost: 2611.237528491289, best pos: [1.24576336e+00 7.86603323e-01 9.07904610e+01 4.27771541e-01
 2.47964689e-07 4.00831021e-07 3.74034021e-07]
2021-01-29 22:21:44,311 - pyswarms.single.local_best - INFO - Optimize for 500 iters with {'c1': 0.1, 'c2': 0.3, 'w': 0.9, 'k': 5, 'p': 2}
2021-01-29 22:22:13,792 - pyswarms.single.local_best - INFO - Optimization finished | best cost: 2607.5145885501342, best pos: [1.43044324e+00 9.78762152e-01 9.29696469e+01 2.87576758e-01
 6.55550397e-07 4.17405583e-07 3.86271626e-07]
2021-01-29 22:22:13,834 - pyswarms.single.local_best - INFO - Optimize for 500 iters with {'c1': 0.1, 'c2': 0.3, 'w': 0.9, 'k': 5, 'p': 2}
2021-01-29 22:22:44,586 - pyswarms.single.local_best - INFO - Optimization finished | best cost: 2596.4862004322854, best pos: [1.81628339e+00 9.45552017e-01 8.32486339e+01 3.13154852e-01
 5.93982520e-07 2.57602005e-07 1.92058985e-07]
2021-01-29 22:22:44,620 - pyswarms.single.local_best - INFO - Optimize for 500 iters with {'c1': 0.1, 'c2': 0.3, 'w': 0.9, 'k': 5, 'p': 2}
2021-01-29 22:23:15,527 - pyswarms.single.local_best - INFO - Optimization finished | best cost: 2534.6279043508553, best pos: [1.83957281e+00 1.00068122e+00 8.45570498e+01 2.77869506e-01
 3.74471931e-07 2.04934084e-08 3.34252213e-07]
2021-01-29 22:23:15,570 - pyswarms.single.local_best - INFO - Optimize for 500 iters with {'c1': 0.1, 'c2': 0.3, 'w': 0.9, 'k': 5, 'p': 2}
2021-01-29 22:23:46,866 - pyswarms.single.local_best - INFO - Optimization finished | best cost: 2669.6464477650707, best pos: [1.73366580e+00 7.50113492e-01 8.26591779e+01 4.59555909e-01
 3.37197675e-07 1.90463482e-07 1.09122974e-07]
2021-01-29 22:23:46,905 - pyswarms.single.local_best - INFO - Optimize for 500 iters with {'c1': 0.1, 'c2': 0.3, 'w': 0.9, 'k': 5, 'p': 2}
2021-01-29 22:24:16,938 - pyswarms.single.local_best - INFO - Optimization finished | best cost: 2675.5969252847276, best pos: [1.31167588e+00 9.25446450e-01 9.28487590e+01 3.22382856e-01
 2.02305901e-07 3.38060157e-07 6.49517473e-07]
2021-01-29 22:24:16,980 - pyswarms.single.local_best - INFO - Optimize for 500 iters with {'c1': 0.1, 'c2': 0.3, 'w': 0.9, 'k': 5, 'p': 2}
2021-01-29 22:24:47,960 - pyswarms.single.local_best - INFO - Optimization finished | best cost: 2620.2283523541837, best pos: [1.12691723e+00 7.72918264e-01 9.18723269e+01 4.40085644e-01
 2.31902323e-07 5.48713326e-07 5.84461639e-07]
2021-01-29 22:24:48,005 - pyswarms.single.local_best - INFO - Optimize for 500 iters with {'c1': 0.1, 'c2': 0.3, 'w': 0.9, 'k': 5, 'p': 2}
2021-01-29 22:25:18,595 - pyswarms.single.local_best - INFO - Optimization finished | best cost: 2654.3178110297645, best pos: [1.14198464e+00 7.67522022e-01 9.14900268e+01 4.46462422e-01
 3.45888437e-07 5.46468183e-07 4.85837697e-07]
2021-01-29 22:25:18,638 - pyswarms.single.local_best - INFO - Optimize for 500 iters with {'c1': 0.1, 'c2': 0.3, 'w': 0.9, 'k': 5, 'p': 2}
2021-01-29 22:25:49,854 - pyswarms.single.local_best - INFO - Optimization finished | best cost: 2619.64508093645, best pos: [1.31158782e+00 6.94700128e-01 8.71000143e+01 5.14240154e-01
 4.19421466e-07 1.54287001e-07 2.30794374e-07]
2021-01-29 22:25:49,901 - pyswarms.single.local_best - INFO - Optimize for 500 iters with {'c1': 0.1, 'c2': 0.3, 'w': 0.9, 'k': 5, 'p': 2}
2021-01-29 22:26:22,632 - pyswarms.single.local_best - INFO - Optimization finished | best cost: 2647.7278132140564, best pos: [1.32713552e+00 8.77909962e-01 9.24998876e+01 3.51090747e-01
 4.43394543e-07 6.43559901e-07 3.22166385e-07]
2021-01-29 22:26:22,678 - pyswarms.single.local_best - INFO - Optimize for 500 iters with {'c1': 0.1, 'c2': 0.3, 'w': 0.9, 'k': 5, 'p': 2}
2021-01-29 22:26:53,215 - pyswarms.single.local_best - INFO - Optimization finished | best cost: 2627.3071584927166, best pos: [1.43060004e+00 8.95523658e-01 9.09367618e+01 3.37917636e-01
 4.16812253e-07 4.42833200e-07 2.88430643e-07]
2021-01-29 22:26:53,253 - pyswarms.single.local_best - INFO - Optimize for 500 iters with {'c1': 0.1, 'c2': 0.3, 'w': 0.9, 'k': 5, 'p': 2}
2021-01-29 22:27:24,869 - pyswarms.single.local_best - INFO - Optimization finished | best cost: 2465.8745102134812, best pos: [1.67766700e+00 1.21147501e+00 9.06818754e+01 1.82192230e-01
 2.04089467e-07 5.88557381e-07 6.29559619e-07]
2021-01-29 22:27:24,909 - pyswarms.single.local_best - INFO - Optimize for 500 iters with {'c1': 0.1, 'c2': 0.3, 'w': 0.9, 'k': 5, 'p': 2}
2021-01-29 22:27:55,179 - pyswarms.single.local_best - INFO - Optimization finished | best cost: 2579.0546961602854, best pos: [1.80411835e+00 1.12946111e+00 8.94543384e+01 2.10539134e-01
 1.50548488e-07 2.36858808e-07 4.11464000e-07]
2021-01-29 22:27:55,223 - pyswarms.single.local_best - INFO - Optimize for 500 iters with {'c1': 0.1, 'c2': 0.3, 'w': 0.9, 'k': 5, 'p': 2}
2021-01-29 22:28:25,894 - pyswarms.single.local_best - INFO - Optimization finished | best cost: 2544.7506978414312, best pos: [1.99802305e+00 1.07541444e+00 8.39777748e+01 2.40118299e-01
 3.53948679e-07 5.28716711e-08 3.10022490e-07]
2021-01-29 22:28:25,938 - pyswarms.single.local_best - INFO - Optimize for 500 iters with {'c1': 0.1, 'c2': 0.3, 'w': 0.9, 'k': 5, 'p': 2}
2021-01-29 22:28:54,796 - pyswarms.single.local_best - INFO - Optimization finished | best cost: 2767.5644559924335, best pos: [1.67904206e+00 1.00794678e+00 8.97104254e+01 2.70915871e-01
 4.80978005e-09 6.41110138e-07 2.63197329e-07]
2021-01-29 22:28:54,838 - pyswarms.single.local_best - INFO - Optimize for 500 iters with {'c1': 0.1, 'c2': 0.3, 'w': 0.9, 'k': 5, 'p': 2}
2021-01-29 22:29:25,052 - pyswarms.single.local_best - INFO - Optimization finished | best cost: 2567.0165394390597, best pos: [1.28959977e+00 7.71508728e-01 9.20139415e+01 4.38844023e-01
 2.54967941e-07 2.54743585e-07 2.46508374e-07]
2021-01-29 22:29:25,094 - pyswarms.single.local_best - INFO - Optimize for 500 iters with {'c1': 0.1, 'c2': 0.3, 'w': 0.9, 'k': 5, 'p': 2}
2021-01-29 22:29:55,413 - pyswarms.single.local_best - INFO - Optimization finished | best cost: 2579.5774956945347, best pos: [1.51830081e+00 9.14542102e-01 8.94640158e+01 3.23418350e-01
 2.75081128e-07 4.52549634e-07 2.99592162e-07]
2021-01-29 22:29:55,449 - pyswarms.single.local_best - INFO - Optimize for 500 iters with {'c1': 0.1, 'c2': 0.3, 'w': 0.9, 'k': 5, 'p': 2}
2021-01-29 22:30:25,189 - pyswarms.single.local_best - INFO - Optimization finished | best cost: 2561.1093636121723, best pos: [1.37459161e+00 9.74581068e-01 9.39129976e+01 2.91280670e-01
 3.71143295e-07 4.64506970e-07 5.25141257e-07]
2021-01-29 22:30:25,233 - pyswarms.single.local_best - INFO - Optimize for 500 iters with {'c1': 0.1, 'c2': 0.3, 'w': 0.9, 'k': 5, 'p': 2}
2021-01-29 22:30:55,311 - pyswarms.single.local_best - INFO - Optimization finished | best cost: 2649.7441256068123, best pos: [1.68699702e+00 8.45674066e-01 8.50657329e+01 3.80144244e-01
 4.28585997e-07 3.46263345e-07 8.51700953e-08]
2021-01-29 22:30:55,355 - pyswarms.single.local_best - INFO - Optimize for 500 iters with {'c1': 0.1, 'c2': 0.3, 'w': 0.9, 'k': 5, 'p': 2}
2021-01-29 22:31:26,699 - pyswarms.single.local_best - INFO - Optimization finished | best cost: 2776.552800096163, best pos: [1.73732697e+00 1.07110256e+00 8.81535832e+01 2.44056956e-01
 3.00418443e-07 3.08877710e-07 3.25609797e-07]
2021-01-29 22:31:26,741 - pyswarms.single.local_best - INFO - Optimize for 500 iters with {'c1': 0.1, 'c2': 0.3, 'w': 0.9, 'k': 5, 'p': 2}
2021-01-29 22:31:57,287 - pyswarms.single.local_best - INFO - Optimization finished | best cost: 2555.18424291969, best pos: [1.17076676e+00 7.68033119e-01 9.01362566e+01 4.44629063e-01
 5.82817492e-07 3.67978013e-07 4.57527070e-07]
2021-01-29 22:31:57,338 - pyswarms.single.local_best - INFO - Optimize for 500 iters with {'c1': 0.1, 'c2': 0.3, 'w': 0.9, 'k': 5, 'p': 2}
2021-01-29 22:32:26,989 - pyswarms.single.local_best - INFO - Optimization finished | best cost: 2628.547397653891, best pos: [1.66011884e+00 1.10486971e+00 8.83766680e+01 2.20592428e-01
 3.09195591e-07 3.75236325e-07 6.02566026e-07]
2021-01-29 22:32:27,032 - pyswarms.single.local_best - INFO - Optimize for 500 iters with {'c1': 0.1, 'c2': 0.3, 'w': 0.9, 'k': 5, 'p': 2}
2021-01-29 22:32:57,915 - pyswarms.single.local_best - INFO - Optimization finished | best cost: 2421.9284357505453, best pos: [1.18298381e+00 7.04208707e-01 8.97751217e+01 5.04703097e-01
 1.24070099e-07 3.83127778e-07 3.56187727e-07]
2021-01-29 22:32:57,957 - pyswarms.single.local_best - INFO - Optimize for 500 iters with {'c1': 0.1, 'c2': 0.3, 'w': 0.9, 'k': 5, 'p': 2}
2021-01-29 22:33:26,997 - pyswarms.single.local_best - INFO - Optimization finished | best cost: 2639.0397371680956, best pos: [1.98984345e+00 9.09174160e-01 8.33229955e+01 3.29321353e-01
 3.11591365e-07 4.45891426e-08 1.91322723e-07]
2021-01-29 22:33:27,039 - pyswarms.single.local_best - INFO - Optimize for 500 iters with {'c1': 0.1, 'c2': 0.3, 'w': 0.9, 'k': 5, 'p': 2}
2021-01-29 22:33:56,790 - pyswarms.single.local_best - INFO - Optimization finished | best cost: 2630.6649363426927, best pos: [1.53174107e+00 1.03056574e+00 9.16547447e+01 2.60582024e-01
 6.86107691e-08 2.85862746e-07 5.26970801e-07]
2021-01-29 22:33:56,834 - pyswarms.single.local_best - INFO - Optimize for 500 iters with {'c1': 0.1, 'c2': 0.3, 'w': 0.9, 'k': 5, 'p': 2}
2021-01-29 22:34:27,266 - pyswarms.single.local_best - INFO - Optimization finished | best cost: 2518.932672897511, best pos: [1.55376518e+00 8.32940415e-01 8.84336176e+01 3.91984813e-01
 6.21875528e-07 2.30318448e-07 3.13745362e-08]
2021-01-29 22:34:27,310 - pyswarms.single.local_best - INFO - Optimize for 500 iters with {'c1': 0.1, 'c2': 0.3, 'w': 0.9, 'k': 5, 'p': 2}
2021-01-29 22:34:57,989 - pyswarms.single.local_best - INFO - Optimization finished | best cost: 2569.044430131361, best pos: [1.35257074e+00 8.51068907e-01 8.91473773e+01 3.73882937e-01
 1.68956451e-07 4.92029700e-07 4.22308863e-07]
2021-01-29 22:34:58,032 - pyswarms.single.local_best - INFO - Optimize for 500 iters with {'c1': 0.1, 'c2': 0.3, 'w': 0.9, 'k': 5, 'p': 2}
2021-01-29 22:35:28,186 - pyswarms.single.local_best - INFO - Optimization finished | best cost: 2441.905274544155, best pos: [1.10357797e+00 7.71079426e-01 9.14714053e+01 4.43243435e-01
 4.43214353e-07 5.54688287e-07 6.06724933e-07]
2021-01-29 22:35:28,232 - pyswarms.single.local_best - INFO - Optimize for 500 iters with {'c1': 0.1, 'c2': 0.3, 'w': 0.9, 'k': 5, 'p': 2}
2021-01-29 22:35:58,592 - pyswarms.single.local_best - INFO - Optimization finished | best cost: 2519.2838005341423, best pos: [1.81863173e+00 9.08773508e-01 8.54731248e+01 3.38663301e-01
 5.61308613e-07 4.74514315e-08 1.06995275e-07]
2021-01-29 22:35:58,635 - pyswarms.single.local_best - INFO - Optimize for 500 iters with {'c1': 0.1, 'c2': 0.3, 'w': 0.9, 'k': 5, 'p': 2}
2021-01-29 22:36:29,118 - pyswarms.single.local_best - INFO - Optimization finished | best cost: 2582.470255829099, best pos: [1.30487548e+00 8.27822960e-01 8.83765681e+01 3.97111441e-01
 4.63499334e-07 3.18401501e-07 4.11201257e-07]
2021-01-29 22:36:29,157 - pyswarms.single.local_best - INFO - Optimize for 500 iters with {'c1': 0.1, 'c2': 0.3, 'w': 0.9, 'k': 5, 'p': 2}
2021-01-29 22:36:59,533 - pyswarms.single.local_best - INFO - Optimization finished | best cost: 2541.894275620563, best pos: [1.49507437e+00 7.94576059e-01 8.73355314e+01 4.21092268e-01
 4.18539388e-07 3.41658038e-07 9.21844014e-08]
2021-01-29 22:36:59,575 - pyswarms.single.local_best - INFO - Optimize for 500 iters with {'c1': 0.1, 'c2': 0.3, 'w': 0.9, 'k': 5, 'p': 2}
2021-01-29 22:37:31,356 - pyswarms.single.local_best - INFO - Optimization finished | best cost: 2535.9619386337263, best pos: [1.79710996e+00 1.24831764e+00 9.20547446e+01 1.71303328e-01
 3.16086581e-07 3.18164611e-07 4.19642283e-07]
2021-01-29 22:37:31,396 - pyswarms.single.local_best - INFO - Optimize for 500 iters with {'c1': 0.1, 'c2': 0.3, 'w': 0.9, 'k': 5, 'p': 2}
2021-01-29 22:38:00,881 - pyswarms.single.local_best - INFO - Optimization finished | best cost: 2728.6066417273846, best pos: [1.73396020e+00 1.03996113e+00 8.62651098e+01 2.56017168e-01
 3.77247433e-07 3.99238157e-07 3.74026802e-07]
2021-01-29 22:38:00,922 - pyswarms.single.local_best - INFO - Optimize for 500 iters with {'c1': 0.1, 'c2': 0.3, 'w': 0.9, 'k': 5, 'p': 2}
2021-01-29 22:38:30,855 - pyswarms.single.local_best - INFO - Optimization finished | best cost: 2598.9327940388707, best pos: [1.95465562e+00 1.28289125e+00 8.98958592e+01 1.56409083e-01
 2.74903880e-07 3.57885173e-07 3.80918313e-07]
2021-01-29 22:38:30,897 - pyswarms.single.local_best - INFO - Optimize for 500 iters with {'c1': 0.1, 'c2': 0.3, 'w': 0.9, 'k': 5, 'p': 2}
2021-01-29 22:38:59,862 - pyswarms.single.local_best - INFO - Optimization finished | best cost: 2580.396136202717, best pos: [1.66203514e+00 9.93580874e-01 8.62755156e+01 2.85543073e-01
 2.40125121e-07 3.33434434e-07 3.67334855e-07]
2021-01-29 22:38:59,905 - pyswarms.single.local_best - INFO - Optimize for 500 iters with {'c1': 0.1, 'c2': 0.3, 'w': 0.9, 'k': 5, 'p': 2}
2021-01-29 22:39:30,060 - pyswarms.single.local_best - INFO - Optimization finished | best cost: 2380.1158800215935, best pos: [1.68932793e+00 1.19120131e+00 9.52355996e+01 1.86498753e-01
 2.89392189e-07 2.91159695e-07 4.52130282e-07]
2021-01-29 22:39:30,102 - pyswarms.single.local_best - INFO - Optimize for 500 iters with {'c1': 0.1, 'c2': 0.3, 'w': 0.9, 'k': 5, 'p': 2}
2021-01-29 22:40:01,576 - pyswarms.single.local_best - INFO - Optimization finished | best cost: 2667.316276857387, best pos: [1.27666678e+00 8.28448021e-01 8.93289650e+01 3.91656891e-01
 5.32967449e-08 4.67526390e-07 5.71001168e-07]
2021-01-29 22:40:01,618 - pyswarms.single.local_best - INFO - Optimize for 500 iters with {'c1': 0.1, 'c2': 0.3, 'w': 0.9, 'k': 5, 'p': 2}
2021-01-29 22:40:32,443 - pyswarms.single.local_best - INFO - Optimization finished | best cost: 2567.306808342079, best pos: [1.62814061e+00 9.99964676e-01 9.12266641e+01 2.75303634e-01
 5.02544890e-07 2.60757403e-07 2.29375151e-07]
2021-01-29 22:40:32,482 - pyswarms.single.local_best - INFO - Optimize for 500 iters with {'c1': 0.1, 'c2': 0.3, 'w': 0.9, 'k': 5, 'p': 2}
2021-01-29 22:41:02,752 - pyswarms.single.local_best - INFO - Optimization finished | best cost: 2575.011360479425, best pos: [1.87459544e+00 1.15404545e+00 9.31720689e+01 2.02067597e-01
 6.65670608e-07 5.07866496e-07 7.31744629e-08]
2021-01-29 22:41:02,795 - pyswarms.single.local_best - INFO - Optimize for 500 iters with {'c1': 0.1, 'c2': 0.3, 'w': 0.9, 'k': 5, 'p': 2}
2021-01-29 22:41:33,973 - pyswarms.single.local_best - INFO - Optimization finished | best cost: 2515.0954538818914, best pos: [1.64250636e+00 8.37947842e-01 8.44480013e+01 3.84354935e-01
 5.47972582e-07 5.13226524e-07 6.05112408e-08]
2021-01-29 22:41:34,017 - pyswarms.single.local_best - INFO - Optimize for 500 iters with {'c1': 0.1, 'c2': 0.3, 'w': 0.9, 'k': 5, 'p': 2}
2021-01-29 22:42:04,028 - pyswarms.single.local_best - INFO - Optimization finished | best cost: 2530.9412076548188, best pos: [1.66477687e+00 1.07519726e+00 9.13163942e+01 2.37718342e-01
 3.28533348e-07 2.50545888e-07 3.68503607e-07]
2021-01-29 22:42:04,070 - pyswarms.single.local_best - INFO - Optimize for 500 iters with {'c1': 0.1, 'c2': 0.3, 'w': 0.9, 'k': 5, 'p': 2}
2021-01-29 22:42:35,088 - pyswarms.single.local_best - INFO - Optimization finished | best cost: 2589.4866196336184, best pos: [1.73494462e+00 1.14837196e+00 9.22756763e+01 2.02397918e-01
 6.46219225e-07 5.08577423e-07 2.86311522e-07]
2021-01-29 22:42:35,132 - pyswarms.single.local_best - INFO - Optimize for 500 iters with {'c1': 0.1, 'c2': 0.3, 'w': 0.9, 'k': 5, 'p': 2}
2021-01-29 22:43:04,831 - pyswarms.single.local_best - INFO - Optimization finished | best cost: 2636.8080654228033, best pos: [1.51302911e+00 9.13881427e-01 8.95410081e+01 3.28092348e-01
 3.15075908e-07 3.40298110e-07 2.92120304e-07]
2021-01-29 22:43:04,870 - pyswarms.single.local_best - INFO - Optimize for 500 iters with {'c1': 0.1, 'c2': 0.3, 'w': 0.9, 'k': 5, 'p': 2}
2021-01-29 22:43:34,268 - pyswarms.single.local_best - INFO - Optimization finished | best cost: 2594.9369928612987, best pos: [1.60481780e+00 8.63440521e-01 8.40991433e+01 3.67754645e-01
 6.08715374e-07 2.67372743e-07 2.27414572e-07]
2021-01-29 22:43:34,310 - pyswarms.single.local_best - INFO - Optimize for 500 iters with {'c1': 0.1, 'c2': 0.3, 'w': 0.9, 'k': 5, 'p': 2}
2021-01-29 22:44:02,748 - pyswarms.single.local_best - INFO - Optimization finished | best cost: 2694.3796342058663, best pos: [1.72652210e+00 1.22970504e+00 9.39696406e+01 1.74814803e-01
 6.12531621e-07 2.64901868e-07 4.27455231e-07]
2021-01-29 22:44:02,793 - pyswarms.single.local_best - INFO - Optimize for 500 iters with {'c1': 0.1, 'c2': 0.3, 'w': 0.9, 'k': 5, 'p': 2}
2021-01-29 22:44:32,490 - pyswarms.single.local_best - INFO - Optimization finished | best cost: 2627.649359422399, best pos: [1.97363071e+00 8.54344167e-01 8.27279744e+01 3.75454158e-01
 3.33513168e-07 2.15651008e-07 6.77321519e-08]
2021-01-29 22:44:32,534 - pyswarms.single.local_best - INFO - Optimize for 500 iters with {'c1': 0.1, 'c2': 0.3, 'w': 0.9, 'k': 5, 'p': 2}
2021-01-29 22:45:03,313 - pyswarms.single.local_best - INFO - Optimization finished | best cost: 2577.906267281087, best pos: [1.69331855e+00 8.64182026e-01 8.61185043e+01 3.66974452e-01
 5.15615038e-07 7.40807513e-08 1.36422127e-07]
2021-01-29 22:45:03,365 - pyswarms.single.local_best - INFO - Optimize for 500 iters with {'c1': 0.1, 'c2': 0.3, 'w': 0.9, 'k': 5, 'p': 2}
2021-01-29 22:45:33,198 - pyswarms.single.local_best - INFO - Optimization finished | best cost: 2543.5363466182557, best pos: [1.32840022e+00 8.14788010e-01 8.88061682e+01 4.06611066e-01
 2.73943068e-07 3.23378449e-07 3.68396210e-07]
2021-01-29 22:45:33,242 - pyswarms.single.local_best - INFO - Optimize for 500 iters with {'c1': 0.1, 'c2': 0.3, 'w': 0.9, 'k': 5, 'p': 2}
2021-01-29 22:46:03,525 - pyswarms.single.local_best - INFO - Optimization finished | best cost: 2686.646038189035, best pos: [1.43819802e+00 9.89758088e-01 9.37197316e+01 2.83803334e-01
 1.20942375e-07 3.04785107e-07 5.19517472e-07]
2021-01-29 22:46:03,568 - pyswarms.single.local_best - INFO - Optimize for 500 iters with {'c1': 0.1, 'c2': 0.3, 'w': 0.9, 'k': 5, 'p': 2}
2021-01-29 22:46:34,232 - pyswarms.single.local_best - INFO - Optimization finished | best cost: 2680.3966104134156, best pos: [1.85729975e+00 8.38376263e-01 8.19879374e+01 3.90681124e-01
 4.12994957e-07 3.08960756e-07 7.89153310e-08]
2021-01-29 22:46:34,274 - pyswarms.single.local_best - INFO - Optimize for 500 iters with {'c1': 0.1, 'c2': 0.3, 'w': 0.9, 'k': 5, 'p': 2}
2021-01-29 22:47:04,569 - pyswarms.single.local_best - INFO - Optimization finished | best cost: 2535.4478732688467, best pos: [1.50467370e+00 9.49076649e-01 9.20166225e+01 3.03091683e-01
 2.72958681e-07 5.39197210e-07 2.64134218e-07]
2021-01-29 22:47:04,610 - pyswarms.single.local_best - INFO - Optimize for 500 iters with {'c1': 0.1, 'c2': 0.3, 'w': 0.9, 'k': 5, 'p': 2}
2021-01-29 22:47:35,403 - pyswarms.single.local_best - INFO - Optimization finished | best cost: 2530.2380426703967, best pos: [1.15761775e+00 5.96803435e-01 8.70710962e+01 6.44091754e-01
 5.19955683e-07 3.08455812e-07 7.38480813e-08]
2021-01-29 22:47:35,444 - pyswarms.single.local_best - INFO - Optimize for 500 iters with {'c1': 0.1, 'c2': 0.3, 'w': 0.9, 'k': 5, 'p': 2}
2021-01-29 22:48:05,108 - pyswarms.single.local_best - INFO - Optimization finished | best cost: 2537.249508316098, best pos: [1.67454708e+00 9.95887618e-01 9.09833595e+01 2.77242549e-01
 4.30519165e-07 3.05524454e-07 1.79846877e-07]
2021-01-29 22:48:05,152 - pyswarms.single.local_best - INFO - Optimize for 500 iters with {'c1': 0.1, 'c2': 0.3, 'w': 0.9, 'k': 5, 'p': 2}
2021-01-29 22:48:35,613 - pyswarms.single.local_best - INFO - Optimization finished | best cost: 2632.998793942702, best pos: [1.65729769e+00 1.16535547e+00 9.10873226e+01 2.03152179e-01
 1.82864717e-07 4.24422606e-07 5.27524999e-07]
2021-01-29 22:48:35,655 - pyswarms.single.local_best - INFO - Optimize for 500 iters with {'c1': 0.1, 'c2': 0.3, 'w': 0.9, 'k': 5, 'p': 2}
2021-01-29 22:49:04,064 - pyswarms.single.local_best - INFO - Optimization finished | best cost: 2766.499887393929, best pos: [1.51142663e+00 8.64592139e-01 9.15683227e+01 3.37638739e-01
 1.62224632e-06 1.58987159e-06 3.48680676e-06]
2021-01-29 22:49:04,110 - pyswarms.single.local_best - INFO - Optimize for 500 iters with {'c1': 0.1, 'c2': 0.3, 'w': 0.9, 'k': 5, 'p': 2}
2021-01-29 22:49:32,982 - pyswarms.single.local_best - INFO - Optimization finished | best cost: 2661.0258731870836, best pos: [1.56232731e+00 1.08683746e+00 1.08150297e+02 1.93529076e-01
 1.14735165e-06 2.01003906e-06 3.41084464e-06]
2021-01-29 22:49:33,028 - pyswarms.single.local_best - INFO - Optimize for 500 iters with {'c1': 0.1, 'c2': 0.3, 'w': 0.9, 'k': 5, 'p': 2}
2021-01-29 22:50:02,435 - pyswarms.single.local_best - INFO - Optimization finished | best cost: 2793.3572837914976, best pos: [1.20533135e+00 6.59915384e-01 9.08327583e+01 5.33931461e-01
 1.18008938e-06 2.16024117e-06 3.47650021e-06]
2021-01-29 22:50:02,482 - pyswarms.single.local_best - INFO - Optimize for 500 iters with {'c1': 0.1, 'c2': 0.3, 'w': 0.9, 'k': 5, 'p': 2}
2021-01-29 22:50:32,000 - pyswarms.single.local_best - INFO - Optimization finished | best cost: 2672.2143075864533, best pos: [1.62112814e+00 1.19437998e+00 1.08440591e+02 1.62903751e-01
 3.18417801e-06 4.41457208e-07 3.16622107e-06]
2021-01-29 22:50:32,046 - pyswarms.single.local_best - INFO - Optimize for 500 iters with {'c1': 0.1, 'c2': 0.3, 'w': 0.9, 'k': 5, 'p': 2}
2021-01-29 22:51:00,146 - pyswarms.single.local_best - INFO - Optimization finished | best cost: 2730.2428019274466, best pos: [1.45787983e+00 9.43514900e-01 9.63830656e+01 2.86746526e-01
 1.31765906e-06 2.99868689e-06 3.42202348e-06]
2021-01-29 22:51:00,193 - pyswarms.single.local_best - INFO - Optimize for 500 iters with {'c1': 0.1, 'c2': 0.3, 'w': 0.9, 'k': 5, 'p': 2}
2021-01-29 22:51:29,271 - pyswarms.single.local_best - INFO - Optimization finished | best cost: 2826.864511373545, best pos: [1.39609296e+00 7.56355747e-01 9.10145171e+01 4.30420129e-01
 1.42575534e-06 3.30018548e-06 2.27891912e-06]
2021-01-29 22:51:29,314 - pyswarms.single.local_best - INFO - Optimize for 500 iters with {'c1': 0.1, 'c2': 0.3, 'w': 0.9, 'k': 5, 'p': 2}
2021-01-29 22:51:57,424 - pyswarms.single.local_best - INFO - Optimization finished | best cost: 2629.084471793085, best pos: [1.41064044e+00 9.57024014e-01 1.07671293e+02 2.58311391e-01
 3.48766221e-06 1.24460265e-06 2.64657012e-06]
2021-01-29 22:51:57,470 - pyswarms.single.local_best - INFO - Optimize for 500 iters with {'c1': 0.1, 'c2': 0.3, 'w': 0.9, 'k': 5, 'p': 2}
2021-01-29 22:52:25,612 - pyswarms.single.local_best - INFO - Optimization finished | best cost: 2776.6566221804196, best pos: [1.69636561e+00 9.27617770e-01 9.13030246e+01 2.97674519e-01
 1.34942021e-06 2.33970302e-06 2.44728862e-06]
2021-01-29 22:52:25,656 - pyswarms.single.local_best - INFO - Optimize for 500 iters with {'c1': 0.1, 'c2': 0.3, 'w': 0.9, 'k': 5, 'p': 2}
2021-01-29 22:52:55,601 - pyswarms.single.local_best - INFO - Optimization finished | best cost: 2842.8251542753355, best pos: [1.43454928e+00 7.66843163e-01 9.04272105e+01 4.17580556e-01
 1.75229112e-06 2.59415960e-06 2.72088291e-06]
2021-01-29 22:52:55,646 - pyswarms.single.local_best - INFO - Optimize for 500 iters with {'c1': 0.1, 'c2': 0.3, 'w': 0.9, 'k': 5, 'p': 2}
2021-01-29 22:53:24,887 - pyswarms.single.local_best - INFO - Optimization finished | best cost: 2683.85859935199, best pos: [1.63921727e+00 6.83904305e-01 8.61414176e+01 5.00573807e-01
 2.94403335e-06 1.48540147e-07 2.49578734e-06]
2021-01-29 22:53:24,932 - pyswarms.single.local_best - INFO - Optimize for 500 iters with {'c1': 0.1, 'c2': 0.3, 'w': 0.9, 'k': 5, 'p': 2}
2021-01-29 22:53:54,125 - pyswarms.single.local_best - INFO - Optimization finished | best cost: 2741.7873710947474, best pos: [1.40563006e+00 9.88626915e-01 1.08346083e+02 2.43039631e-01
 2.28713949e-06 2.28050893e-06 3.38601654e-06]
2021-01-29 22:53:54,169 - pyswarms.single.local_best - INFO - Optimize for 500 iters with {'c1': 0.1, 'c2': 0.3, 'w': 0.9, 'k': 5, 'p': 2}
2021-01-29 22:54:21,505 - pyswarms.single.local_best - INFO - Optimization finished | best cost: 2775.650838678441, best pos: [1.52581564e+00 7.48129100e-01 8.67355039e+01 4.42277719e-01
 3.52998420e-06 1.21447935e-06 3.04454134e-06]
2021-01-29 22:54:21,549 - pyswarms.single.local_best - INFO - Optimize for 500 iters with {'c1': 0.1, 'c2': 0.3, 'w': 0.9, 'k': 5, 'p': 2}
2021-01-29 22:54:50,856 - pyswarms.single.local_best - INFO - Optimization finished | best cost: 2748.75133746912, best pos: [1.52421299e+00 1.00045233e+00 1.07532599e+02 2.22029228e-01
 1.31242343e-06 5.90865447e-07 3.34354250e-06]
2021-01-29 22:54:50,895 - pyswarms.single.local_best - INFO - Optimize for 500 iters with {'c1': 0.1, 'c2': 0.3, 'w': 0.9, 'k': 5, 'p': 2}
2021-01-29 22:55:20,854 - pyswarms.single.local_best - INFO - Optimization finished | best cost: 2722.41497364686, best pos: [1.78210690e+00 9.45602716e-01 8.96764562e+01 2.87267544e-01
 2.30508947e-07 1.92258190e-06 3.00419628e-06]
2021-01-29 22:55:20,893 - pyswarms.single.local_best - INFO - Optimize for 500 iters with {'c1': 0.1, 'c2': 0.3, 'w': 0.9, 'k': 5, 'p': 2}
2021-01-29 22:55:50,108 - pyswarms.single.local_best - INFO - Optimization finished | best cost: 2750.166469734142, best pos: [1.75796953e+00 1.19399493e+00 1.09391696e+02 1.42425275e-01
 1.12045794e-06 1.52260803e-06 3.08208642e-06]
2021-01-29 22:55:50,151 - pyswarms.single.local_best - INFO - Optimize for 500 iters with {'c1': 0.1, 'c2': 0.3, 'w': 0.9, 'k': 5, 'p': 2}
2021-01-29 22:56:18,496 - pyswarms.single.local_best - INFO - Optimization finished | best cost: 2796.904677522175, best pos: [1.48072617e+00 1.04837221e+00 1.08155092e+02 2.10529039e-01
 3.41424277e-06 2.97432220e-06 3.30211787e-06]
2021-01-29 22:56:18,543 - pyswarms.single.local_best - INFO - Optimize for 500 iters with {'c1': 0.1, 'c2': 0.3, 'w': 0.9, 'k': 5, 'p': 2}
2021-01-29 22:56:47,682 - pyswarms.single.local_best - INFO - Optimization finished | best cost: 2884.828199381858, best pos: [1.38453179e+00 9.96245210e-01 1.07694101e+02 2.49652417e-01
 3.01954962e-06 3.49541744e-06 2.95515355e-06]
2021-01-29 22:56:47,729 - pyswarms.single.local_best - INFO - Optimize for 500 iters with {'c1': 0.1, 'c2': 0.3, 'w': 0.9, 'k': 5, 'p': 2}
2021-01-29 22:57:17,207 - pyswarms.single.local_best - INFO - Optimization finished | best cost: 2802.291793774674, best pos: [1.85982868e+00 9.07426856e-01 8.69212804e+01 3.14625966e-01
 1.61174473e-06 1.69339133e-06 2.78326015e-06]
2021-01-29 22:57:17,250 - pyswarms.single.local_best - INFO - Optimize for 500 iters with {'c1': 0.1, 'c2': 0.3, 'w': 0.9, 'k': 5, 'p': 2}
2021-01-29 22:57:44,177 - pyswarms.single.local_best - INFO - Optimization finished | best cost: 2783.7655356909486, best pos: [1.54168575e+00 6.97311804e-01 8.74216475e+01 4.88839951e-01
 2.52684987e-06 2.28886224e-06 1.77568016e-06]
2021-01-29 22:57:44,218 - pyswarms.single.local_best - INFO - Optimize for 500 iters with {'c1': 0.1, 'c2': 0.3, 'w': 0.9, 'k': 5, 'p': 2}
2021-01-29 22:58:12,424 - pyswarms.single.local_best - INFO - Optimization finished | best cost: 2779.756974626242, best pos: [1.64516039e+00 9.33464726e-01 8.81999086e+01 3.10650347e-01
 2.56271205e-06 2.04129572e-06 2.92307078e-06]
2021-01-29 22:58:12,460 - pyswarms.single.local_best - INFO - Optimize for 500 iters with {'c1': 0.1, 'c2': 0.3, 'w': 0.9, 'k': 5, 'p': 2}
2021-01-29 22:58:41,574 - pyswarms.single.local_best - INFO - Optimization finished | best cost: 2674.2067035224036, best pos: [1.55815876e+00 9.12761807e-01 9.22273981e+01 3.01604882e-01
 3.21917046e-06 1.66189756e-06 3.36564377e-06]
2021-01-29 22:58:41,617 - pyswarms.single.local_best - INFO - Optimize for 500 iters with {'c1': 0.1, 'c2': 0.3, 'w': 0.9, 'k': 5, 'p': 2}
2021-01-29 22:59:09,749 - pyswarms.single.local_best - INFO - Optimization finished | best cost: 2749.2833838398988, best pos: [1.27242265e+00 8.90248882e-01 1.05784111e+02 3.10239326e-01
 2.31499110e-06 2.20633442e-06 3.38317643e-06]
2021-01-29 22:59:09,790 - pyswarms.single.local_best - INFO - Optimize for 500 iters with {'c1': 0.1, 'c2': 0.3, 'w': 0.9, 'k': 5, 'p': 2}
2021-01-29 22:59:38,642 - pyswarms.single.local_best - INFO - Optimization finished | best cost: 2847.9884913818, best pos: [1.84039722e+00 8.31342923e-01 8.61861934e+01 3.66013252e-01
 3.77786692e-07 2.33633382e-06 2.67575216e-06]
2021-01-29 22:59:38,683 - pyswarms.single.local_best - INFO - Optimize for 500 iters with {'c1': 0.1, 'c2': 0.3, 'w': 0.9, 'k': 5, 'p': 2}
2021-01-29 23:00:06,447 - pyswarms.single.local_best - INFO - Optimization finished | best cost: 2893.890337357075, best pos: [1.58271631e+00 8.61331988e-01 8.81077998e+01 3.51986504e-01
 1.83542917e-06 2.52988706e-06 3.17296904e-06]
2021-01-29 23:00:06,492 - pyswarms.single.local_best - INFO - Optimize for 500 iters with {'c1': 0.1, 'c2': 0.3, 'w': 0.9, 'k': 5, 'p': 2}
2021-01-29 23:00:34,854 - pyswarms.single.local_best - INFO - Optimization finished | best cost: 2743.554998016634, best pos: [1.67536061e+00 8.91770749e-01 8.77218940e+01 3.31248843e-01
 1.66625984e-06 1.97419854e-06 3.08646943e-06]
2021-01-29 23:00:34,898 - pyswarms.single.local_best - INFO - Optimize for 500 iters with {'c1': 0.1, 'c2': 0.3, 'w': 0.9, 'k': 5, 'p': 2}
2021-01-29 23:01:04,678 - pyswarms.single.local_best - INFO - Optimization finished | best cost: 2851.7200572395786, best pos: [1.25480972e+00 6.89066425e-01 9.16217679e+01 4.98179463e-01
 2.33293926e-06 1.47630470e-06 3.01615739e-06]
2021-01-29 23:01:04,721 - pyswarms.single.local_best - INFO - Optimize for 500 iters with {'c1': 0.1, 'c2': 0.3, 'w': 0.9, 'k': 5, 'p': 2}
2021-01-29 23:01:33,759 - pyswarms.single.local_best - INFO - Optimization finished | best cost: 2624.5599104187904, best pos: [1.13932552e+00 7.74038337e-01 1.09104709e+02 3.67347796e-01
 3.26497432e-06 3.29406994e-06 3.49302191e-06]
2021-01-29 23:01:33,797 - pyswarms.single.local_best - INFO - Optimize for 500 iters with {'c1': 0.1, 'c2': 0.3, 'w': 0.9, 'k': 5, 'p': 2}
2021-01-29 23:02:03,293 - pyswarms.single.local_best - INFO - Optimization finished | best cost: 2729.856788799659, best pos: [1.51490521e+00 7.83401892e-01 8.92779664e+01 4.06600913e-01
 3.24817535e-06 3.06703791e-06 1.78534296e-06]
2021-01-29 23:02:03,337 - pyswarms.single.local_best - INFO - Optimize for 500 iters with {'c1': 0.1, 'c2': 0.3, 'w': 0.9, 'k': 5, 'p': 2}
2021-01-29 23:02:33,153 - pyswarms.single.local_best - INFO - Optimization finished | best cost: 2744.3363102481153, best pos: [1.49114015e+00 8.78126221e-01 9.29193904e+01 3.29806796e-01
 9.05709712e-07 3.46900921e-06 2.95568162e-06]
2021-01-29 23:02:33,200 - pyswarms.single.local_best - INFO - Optimize for 500 iters with {'c1': 0.1, 'c2': 0.3, 'w': 0.9, 'k': 5, 'p': 2}
2021-01-29 23:03:01,956 - pyswarms.single.local_best - INFO - Optimization finished | best cost: 2726.6263652731222, best pos: [1.46928204e+00 1.06562154e+00 1.07787576e+02 2.12263923e-01
 3.09059087e-06 2.01174470e-06 3.46559858e-06]
2021-01-29 23:03:02,000 - pyswarms.single.local_best - INFO - Optimize for 500 iters with {'c1': 0.1, 'c2': 0.3, 'w': 0.9, 'k': 5, 'p': 2}
2021-01-29 23:03:29,830 - pyswarms.single.local_best - INFO - Optimization finished | best cost: 2824.1180248220085, best pos: [1.29160270e+00 6.36649946e-01 8.81578761e+01 5.61968588e-01
 2.57599833e-07 2.52448913e-06 3.40590871e-06]
2021-01-29 23:03:29,874 - pyswarms.single.local_best - INFO - Optimize for 500 iters with {'c1': 0.1, 'c2': 0.3, 'w': 0.9, 'k': 5, 'p': 2}
2021-01-29 23:03:58,112 - pyswarms.single.local_best - INFO - Optimization finished | best cost: 2826.3146846669115, best pos: [1.37092597e+00 7.50320309e-01 9.11449799e+01 4.34909111e-01
 2.05610176e-06 3.28005567e-06 2.27362307e-06]
2021-01-29 23:03:58,155 - pyswarms.single.local_best - INFO - Optimize for 500 iters with {'c1': 0.1, 'c2': 0.3, 'w': 0.9, 'k': 5, 'p': 2}
2021-01-29 23:04:27,064 - pyswarms.single.local_best - INFO - Optimization finished | best cost: 2751.2008689420045, best pos: [1.41801822e+00 9.76121109e-01 1.04936085e+02 2.57825728e-01
 1.68133806e-06 1.08056070e-06 3.46830492e-06]
2021-01-29 23:04:27,108 - pyswarms.single.local_best - INFO - Optimize for 500 iters with {'c1': 0.1, 'c2': 0.3, 'w': 0.9, 'k': 5, 'p': 2}
2021-01-29 23:04:56,310 - pyswarms.single.local_best - INFO - Optimization finished | best cost: 2716.316022761088, best pos: [1.38902192e+00 9.58404303e-01 1.07753182e+02 2.56725541e-01
 2.59493413e-06 1.65441633e-06 3.40509125e-06]
2021-01-29 23:04:56,362 - pyswarms.single.local_best - INFO - Optimize for 500 iters with {'c1': 0.1, 'c2': 0.3, 'w': 0.9, 'k': 5, 'p': 2}
2021-01-29 23:05:25,773 - pyswarms.single.local_best - INFO - Optimization finished | best cost: 2700.7752895331114, best pos: [1.52355638e+00 7.22756598e-01 8.84383191e+01 4.63413995e-01
 2.06914320e-06 2.74674458e-06 1.57279260e-06]
2021-01-29 23:05:25,817 - pyswarms.single.local_best - INFO - Optimize for 500 iters with {'c1': 0.1, 'c2': 0.3, 'w': 0.9, 'k': 5, 'p': 2}
2021-01-29 23:05:54,363 - pyswarms.single.local_best - INFO - Optimization finished | best cost: 2710.3543471775383, best pos: [1.66597548e+00 1.15506439e+00 1.08265054e+02 1.61391996e-01
 2.05935103e-06 2.10671047e-06 3.37574796e-06]
2021-01-29 23:05:54,415 - pyswarms.single.local_best - INFO - Optimize for 500 iters with {'c1': 0.1, 'c2': 0.3, 'w': 0.9, 'k': 5, 'p': 2}
2021-01-29 23:06:23,123 - pyswarms.single.local_best - INFO - Optimization finished | best cost: 2837.383634870567, best pos: [1.75630798e+00 1.17841529e+00 1.03389169e+02 1.63025847e-01
 8.13323219e-07 3.78070083e-07 3.27370116e-06]
2021-01-29 23:06:23,166 - pyswarms.single.local_best - INFO - Optimize for 500 iters with {'c1': 0.1, 'c2': 0.3, 'w': 0.9, 'k': 5, 'p': 2}
2021-01-29 23:06:51,177 - pyswarms.single.local_best - INFO - Optimization finished | best cost: 2782.4930610331876, best pos: [1.70824906e+00 8.49056074e-01 8.85218475e+01 3.54638529e-01
 1.31788974e-06 2.06256346e-06 2.43222760e-06]
2021-01-29 23:06:51,225 - pyswarms.single.local_best - INFO - Optimize for 500 iters with {'c1': 0.1, 'c2': 0.3, 'w': 0.9, 'k': 5, 'p': 2}
2021-01-29 23:07:20,657 - pyswarms.single.local_best - INFO - Optimization finished | best cost: 2773.5091984454016, best pos: [1.38219923e+00 9.60224094e-01 1.04711455e+02 2.69671493e-01
 2.05292981e-06 2.53110337e-06 3.16685374e-06]
2021-01-29 23:07:20,702 - pyswarms.single.local_best - INFO - Optimize for 500 iters with {'c1': 0.1, 'c2': 0.3, 'w': 0.9, 'k': 5, 'p': 2}
2021-01-29 23:07:50,354 - pyswarms.single.local_best - INFO - Optimization finished | best cost: 2682.792809405837, best pos: [1.41066592e+00 9.85623196e-01 1.05892785e+02 2.47275075e-01
 2.70702017e-06 2.41736898e-06 3.38797748e-06]
2021-01-29 23:07:50,398 - pyswarms.single.local_best - INFO - Optimize for 500 iters with {'c1': 0.1, 'c2': 0.3, 'w': 0.9, 'k': 5, 'p': 2}
2021-01-29 23:08:18,254 - pyswarms.single.local_best - INFO - Optimization finished | best cost: 2687.7431741103537, best pos: [1.40458587e+00 8.33912600e-01 9.39489817e+01 3.56801999e-01
 1.92314182e-06 2.31843725e-06 3.19475238e-06]
2021-01-29 23:08:18,297 - pyswarms.single.local_best - INFO - Optimize for 500 iters with {'c1': 0.1, 'c2': 0.3, 'w': 0.9, 'k': 5, 'p': 2}
2021-01-29 23:08:46,169 - pyswarms.single.local_best - INFO - Optimization finished | best cost: 2853.8207084206033, best pos: [1.40457296e+00 7.92498322e-01 9.15995310e+01 3.96721187e-01
 1.16368263e-06 2.13369900e-06 3.27352982e-06]
2021-01-29 23:08:46,216 - pyswarms.single.local_best - INFO - Optimize for 500 iters with {'c1': 0.1, 'c2': 0.3, 'w': 0.9, 'k': 5, 'p': 2}
2021-01-29 23:09:14,462 - pyswarms.single.local_best - INFO - Optimization finished | best cost: 2691.8343949171826, best pos: [1.33351823e+00 9.32495325e-01 1.07556457e+02 2.74370092e-01
 3.01611638e-06 1.84211306e-06 3.42100594e-06]
2021-01-29 23:09:14,505 - pyswarms.single.local_best - INFO - Optimize for 500 iters with {'c1': 0.1, 'c2': 0.3, 'w': 0.9, 'k': 5, 'p': 2}
2021-01-29 23:09:43,036 - pyswarms.single.local_best - INFO - Optimization finished | best cost: 2794.840787378837, best pos: [1.29299514e+00 8.71860162e-01 1.07840776e+02 3.06926401e-01
 1.16581087e-06 1.93075121e-06 3.39816498e-06]
2021-01-29 23:09:43,089 - pyswarms.single.local_best - INFO - Optimize for 500 iters with {'c1': 0.1, 'c2': 0.3, 'w': 0.9, 'k': 5, 'p': 2}
2021-01-29 23:10:10,233 - pyswarms.single.local_best - INFO - Optimization finished | best cost: 2772.3021384007825, best pos: [1.61132583e+00 1.18810204e+00 1.08140228e+02 1.63342445e-01
 2.18766281e-06 3.30504540e-06 3.50618458e-06]
2021-01-29 23:10:10,273 - pyswarms.single.local_best - INFO - Optimize for 500 iters with {'c1': 0.1, 'c2': 0.3, 'w': 0.9, 'k': 5, 'p': 2}
2021-01-29 23:10:38,592 - pyswarms.single.local_best - INFO - Optimization finished | best cost: 2687.539890181854, best pos: [1.18203463e+00 7.97710377e-01 1.07760160e+02 3.57295067e-01
 3.42846398e-06 1.61084008e-06 3.35489331e-06]
2021-01-29 23:10:38,638 - pyswarms.single.local_best - INFO - Optimize for 500 iters with {'c1': 0.1, 'c2': 0.3, 'w': 0.9, 'k': 5, 'p': 2}
2021-01-29 23:11:07,331 - pyswarms.single.local_best - INFO - Optimization finished | best cost: 2747.1623381319127, best pos: [1.68995296e+00 7.08682618e-01 8.57245079e+01 4.78839686e-01
 2.02085110e-08 1.00489127e-06 2.93653045e-06]
2021-01-29 23:11:07,372 - pyswarms.single.local_best - INFO - Optimize for 500 iters with {'c1': 0.1, 'c2': 0.3, 'w': 0.9, 'k': 5, 'p': 2}
2021-01-29 23:11:35,808 - pyswarms.single.local_best - INFO - Optimization finished | best cost: 2725.069283116941, best pos: [1.67348004e+00 9.24331288e-01 9.10137619e+01 3.03120637e-01
 5.09777859e-07 1.77416172e-06 2.90363131e-06]
2021-01-29 23:11:35,849 - pyswarms.single.local_best - INFO - Optimize for 500 iters with {'c1': 0.1, 'c2': 0.3, 'w': 0.9, 'k': 5, 'p': 2}
2021-01-29 23:12:03,756 - pyswarms.single.local_best - INFO - Optimization finished | best cost: 2699.937903718038, best pos: [1.92146649e+00 9.41470135e-01 8.77976907e+01 2.90199455e-01
 8.40824990e-07 2.74347161e-06 2.42351268e-06]
2021-01-29 23:12:03,800 - pyswarms.single.local_best - INFO - Optimize for 500 iters with {'c1': 0.1, 'c2': 0.3, 'w': 0.9, 'k': 5, 'p': 2}
2021-01-29 23:12:31,456 - pyswarms.single.local_best - INFO - Optimization finished | best cost: 2772.766897362778, best pos: [1.29706925e+00 6.72078239e-01 8.97022232e+01 5.19358421e-01
 2.16953093e-06 2.14534762e-06 2.66551381e-06]
2021-01-29 23:12:31,500 - pyswarms.single.local_best - INFO - Optimize for 500 iters with {'c1': 0.1, 'c2': 0.3, 'w': 0.9, 'k': 5, 'p': 2}
2021-01-29 23:13:00,178 - pyswarms.single.local_best - INFO - Optimization finished | best cost: 2716.9376060823083, best pos: [1.78939848e+00 7.70091398e-01 8.69671427e+01 4.14523246e-01
 7.80554039e-08 8.05442254e-07 2.57946219e-06]
2021-01-29 23:13:00,218 - pyswarms.single.local_best - INFO - Optimize for 500 iters with {'c1': 0.1, 'c2': 0.3, 'w': 0.9, 'k': 5, 'p': 2}
2021-01-29 23:13:28,888 - pyswarms.single.local_best - INFO - Optimization finished | best cost: 2796.724652670811, best pos: [1.39980891e+00 7.03026121e-01 8.93107436e+01 4.80854093e-01
 2.35260134e-06 1.59491985e-06 2.55642154e-06]
2021-01-29 23:13:28,932 - pyswarms.single.local_best - INFO - Optimize for 500 iters with {'c1': 0.1, 'c2': 0.3, 'w': 0.9, 'k': 5, 'p': 2}
2021-01-29 23:13:57,948 - pyswarms.single.local_best - INFO - Optimization finished | best cost: 2711.557921411297, best pos: [1.95176896e+00 9.13662952e-01 8.78220255e+01 3.12550836e-01
 2.37175396e-06 7.88189568e-08 2.13124878e-06]
2021-01-29 23:13:57,990 - pyswarms.single.local_best - INFO - Optimize for 500 iters with {'c1': 0.1, 'c2': 0.3, 'w': 0.9, 'k': 5, 'p': 2}
2021-01-29 23:14:27,007 - pyswarms.single.local_best - INFO - Optimization finished | best cost: 2815.4553215698465, best pos: [1.86492027e+00 8.86944227e-01 8.69981662e+01 3.28765982e-01
 1.43100395e-06 2.04388703e-06 2.37077440e-06]
2021-01-29 23:14:27,050 - pyswarms.single.local_best - INFO - Optimize for 500 iters with {'c1': 0.1, 'c2': 0.3, 'w': 0.9, 'k': 5, 'p': 2}
2021-01-29 23:14:55,834 - pyswarms.single.local_best - INFO - Optimization finished | best cost: 2814.197234065656, best pos: [1.38686356e+00 9.72020351e-01 1.08828641e+02 2.50226316e-01
 2.44201901e-06 1.54566882e-06 3.50611716e-06]
2021-01-29 23:14:55,880 - pyswarms.single.local_best - INFO - Optimize for 500 iters with {'c1': 0.1, 'c2': 0.3, 'w': 0.9, 'k': 5, 'p': 2}
2021-01-29 23:15:23,672 - pyswarms.single.local_best - INFO - Optimization finished | best cost: 2690.4747893651993, best pos: [1.16427303e+00 7.82728626e-01 1.07120922e+02 3.75998407e-01
 1.90720594e-06 2.97437267e-06 3.13100376e-06]
2021-01-29 23:15:23,713 - pyswarms.single.local_best - INFO - Optimize for 500 iters with {'c1': 0.1, 'c2': 0.3, 'w': 0.9, 'k': 5, 'p': 2}
2021-01-29 23:15:51,995 - pyswarms.single.local_best - INFO - Optimization finished | best cost: 2779.220702836749, best pos: [1.55015667e+00 1.10057835e+00 1.09577506e+02 1.83281765e-01
 2.87886053e-06 2.99008436e-06 3.49308638e-06]
2021-01-29 23:15:52,040 - pyswarms.single.local_best - INFO - Optimize for 500 iters with {'c1': 0.1, 'c2': 0.3, 'w': 0.9, 'k': 5, 'p': 2}
2021-01-29 23:16:19,894 - pyswarms.single.local_best - INFO - Optimization finished | best cost: 2856.2698259862873, best pos: [1.87154136e+00 1.01129111e+00 8.81042867e+01 2.60624216e-01
 2.66360146e-06 1.77389273e-06 2.68041172e-06]
2021-01-29 23:16:19,934 - pyswarms.single.local_best - INFO - Optimize for 500 iters with {'c1': 0.1, 'c2': 0.3, 'w': 0.9, 'k': 5, 'p': 2}
2021-01-29 23:16:48,673 - pyswarms.single.local_best - INFO - Optimization finished | best cost: 2841.4367058474672, best pos: [1.47153939e+00 1.06178861e+00 1.08504739e+02 2.09523236e-01
 3.17581249e-06 2.13285883e-06 3.52107415e-06]
2021-01-29 23:16:48,712 - pyswarms.single.local_best - INFO - Optimize for 500 iters with {'c1': 0.1, 'c2': 0.3, 'w': 0.9, 'k': 5, 'p': 2}
2021-01-29 23:17:18,538 - pyswarms.single.local_best - INFO - Optimization finished | best cost: 2694.72986426642, best pos: [1.87710488e+00 8.39815129e-01 8.72859796e+01 3.65880887e-01
 1.58731210e-06 1.82716161e-06 1.55305517e-06]
2021-01-29 23:17:18,578 - pyswarms.single.local_best - INFO - Optimize for 500 iters with {'c1': 0.1, 'c2': 0.3, 'w': 0.9, 'k': 5, 'p': 2}
2021-01-29 23:17:46,400 - pyswarms.single.local_best - INFO - Optimization finished | best cost: 2788.3259028933553, best pos: [1.79882830e+00 6.82517711e-01 8.36698298e+01 5.12324052e-01
 2.95262046e-07 2.22661901e-06 2.42846902e-06]
2021-01-29 23:17:46,446 - pyswarms.single.local_best - INFO - Optimize for 500 iters with {'c1': 0.1, 'c2': 0.3, 'w': 0.9, 'k': 5, 'p': 2}
2021-01-29 23:18:15,079 - pyswarms.single.local_best - INFO - Optimization finished | best cost: 2887.206952521532, best pos: [1.69502306e+00 1.25943631e+00 1.08378725e+02 1.38302579e-01
 2.60030070e-06 3.40352714e-06 3.52115866e-06]
2021-01-29 23:18:15,122 - pyswarms.single.local_best - INFO - Optimize for 500 iters with {'c1': 0.1, 'c2': 0.3, 'w': 0.9, 'k': 5, 'p': 2}
2021-01-29 23:18:44,653 - pyswarms.single.local_best - INFO - Optimization finished | best cost: 2703.5579314147153, best pos: [1.64280322e+00 8.67540339e-01 9.00218524e+01 3.32101973e-01
 2.93919250e-06 3.34297380e-06 2.18450863e-06]
2021-01-29 23:18:44,698 - pyswarms.single.local_best - INFO - Optimize for 500 iters with {'c1': 0.1, 'c2': 0.3, 'w': 0.9, 'k': 5, 'p': 2}
2021-01-29 23:19:12,380 - pyswarms.single.local_best - INFO - Optimization finished | best cost: 2738.6019197844557, best pos: [1.50074645e+00 1.03194261e+00 1.08287088e+02 2.12048580e-01
 1.65875162e-06 3.15505350e-06 3.37298721e-06]
2021-01-29 23:19:12,423 - pyswarms.single.local_best - INFO - Optimize for 500 iters with {'c1': 0.1, 'c2': 0.3, 'w': 0.9, 'k': 5, 'p': 2}
2021-01-29 23:19:40,424 - pyswarms.single.local_best - INFO - Optimization finished | best cost: 2762.7287607082762, best pos: [1.87608154e+00 8.73811435e-01 8.78344164e+01 3.41464365e-01
 4.51263531e-07 2.18208278e-06 1.83499518e-06]
2021-01-29 23:19:40,469 - pyswarms.single.local_best - INFO - Optimize for 500 iters with {'c1': 0.1, 'c2': 0.3, 'w': 0.9, 'k': 5, 'p': 2}
2021-01-29 23:20:08,872 - pyswarms.single.local_best - INFO - Optimization finished | best cost: 2910.7894010618265, best pos: [1.65600264e+00 1.13359245e+00 1.06111819e+02 1.80955085e-01
 9.57477132e-07 4.97874073e-07 3.15291832e-06]
2021-01-29 23:20:08,909 - pyswarms.single.local_best - INFO - Optimize for 500 iters with {'c1': 0.1, 'c2': 0.3, 'w': 0.9, 'k': 5, 'p': 2}
2021-01-29 23:20:37,441 - pyswarms.single.local_best - INFO - Optimization finished | best cost: 2834.335090806907, best pos: [1.43666293e+00 6.50186287e-01 8.71736384e+01 5.46332836e-01
 2.63409828e-06 8.69637394e-07 2.57361588e-06]
2021-01-29 23:20:37,488 - pyswarms.single.local_best - INFO - Optimize for 500 iters with {'c1': 0.1, 'c2': 0.3, 'w': 0.9, 'k': 5, 'p': 2}
2021-01-29 23:21:06,639 - pyswarms.single.local_best - INFO - Optimization finished | best cost: 2742.153552336603, best pos: [1.49208141e+00 1.01072081e+00 1.06162437e+02 2.29474310e-01
 3.08701683e-06 1.64533434e-06 2.93782570e-06]
2021-01-29 23:21:06,682 - pyswarms.single.local_best - INFO - Optimize for 500 iters with {'c1': 0.1, 'c2': 0.3, 'w': 0.9, 'k': 5, 'p': 2}
2021-01-29 23:21:34,144 - pyswarms.single.local_best - INFO - Optimization finished | best cost: 2695.7759791332073, best pos: [1.70772906e+00 9.62611538e-01 9.20262748e+01 2.70798093e-01
 1.06238547e-06 1.70340134e-06 3.24729811e-06]
2021-01-29 23:21:34,183 - pyswarms.single.local_best - INFO - Optimize for 500 iters with {'c1': 0.1, 'c2': 0.3, 'w': 0.9, 'k': 5, 'p': 2}
2021-01-29 23:22:01,422 - pyswarms.single.local_best - INFO - Optimization finished | best cost: 2851.8283442571033, best pos: [1.68789962e+00 8.74345085e-01 8.92409201e+01 3.33006488e-01
 2.26974559e-06 1.36608557e-06 2.82285656e-06]
2021-01-29 23:22:01,461 - pyswarms.single.local_best - INFO - Optimize for 500 iters with {'c1': 0.1, 'c2': 0.3, 'w': 0.9, 'k': 5, 'p': 2}
2021-01-29 23:22:29,424 - pyswarms.single.local_best - INFO - Optimization finished | best cost: 2719.8007418375255, best pos: [1.70940123e+00 6.35552380e-01 8.39548915e+01 5.71807259e-01
 1.28576076e-06 1.35561511e-06 2.16480668e-06]
2021-01-29 23:22:29,467 - pyswarms.single.local_best - INFO - Optimize for 500 iters with {'c1': 0.1, 'c2': 0.3, 'w': 0.9, 'k': 5, 'p': 2}
2021-01-29 23:22:58,358 - pyswarms.single.local_best - INFO - Optimization finished | best cost: 2721.933506554844, best pos: [1.14153989e+00 6.90181323e-01 9.51385217e+01 4.91177873e-01
 2.51352951e-06 2.02261546e-06 3.37567974e-06]
2021-01-29 23:22:58,402 - pyswarms.single.local_best - INFO - Optimize for 500 iters with {'c1': 0.1, 'c2': 0.3, 'w': 0.9, 'k': 5, 'p': 2}
2021-01-29 23:23:26,584 - pyswarms.single.local_best - INFO - Optimization finished | best cost: 2715.807519314604, best pos: [1.51323121e+00 7.24384238e-01 8.72460109e+01 4.66657265e-01
 8.71015972e-07 2.34158923e-06 2.71104469e-06]
2021-01-29 23:23:26,627 - pyswarms.single.local_best - INFO - Optimize for 500 iters with {'c1': 0.1, 'c2': 0.3, 'w': 0.9, 'k': 5, 'p': 2}
2021-01-29 23:23:56,594 - pyswarms.single.local_best - INFO - Optimization finished | best cost: 2664.0185205639814, best pos: [1.01409402e+00 6.82467934e-01 1.08669208e+02 4.60852453e-01
 3.26625412e-06 2.99193774e-06 3.19819561e-06]
2021-01-29 23:23:56,640 - pyswarms.single.local_best - INFO - Optimize for 500 iters with {'c1': 0.1, 'c2': 0.3, 'w': 0.9, 'k': 5, 'p': 2}
2021-01-29 23:24:25,763 - pyswarms.single.local_best - INFO - Optimization finished | best cost: 2779.289514236445, best pos: [1.48788159e+00 9.95411977e-01 1.05837480e+02 2.42395768e-01
 3.46682287e-06 2.80685682e-06 2.06486455e-06]
2021-01-29 23:24:25,802 - pyswarms.single.local_best - INFO - Optimize for 500 iters with {'c1': 0.1, 'c2': 0.3, 'w': 0.9, 'k': 5, 'p': 2}
2021-01-29 23:24:54,789 - pyswarms.single.local_best - INFO - Optimization finished | best cost: 2654.3106725390867, best pos: [1.81876531e+00 1.30432265e+00 1.10887447e+02 1.11590594e-01
 2.64818004e-06 1.04675471e-06 3.19394186e-06]
2021-01-29 23:24:54,833 - pyswarms.single.local_best - INFO - Optimize for 500 iters with {'c1': 0.1, 'c2': 0.3, 'w': 0.9, 'k': 5, 'p': 2}
2021-01-29 23:25:24,255 - pyswarms.single.local_best - INFO - Optimization finished | best cost: 2778.2030488227583, best pos: [1.27203845e+00 7.25340503e-01 8.90823876e+01 4.69491673e-01
 2.39089694e-06 3.20855264e-06 3.52291322e-06]
2021-01-29 23:25:24,300 - pyswarms.single.local_best - INFO - Optimize for 500 iters with {'c1': 0.1, 'c2': 0.3, 'w': 0.9, 'k': 5, 'p': 2}
2021-01-29 23:25:54,002 - pyswarms.single.local_best - INFO - Optimization finished | best cost: 2727.840214798961, best pos: [1.29207225e+00 7.03284205e-01 9.08029033e+01 4.82884680e-01
 1.95356745e-06 1.34904430e-06 3.28558774e-06]
2021-01-29 23:25:54,046 - pyswarms.single.local_best - INFO - Optimize for 500 iters with {'c1': 0.1, 'c2': 0.3, 'w': 0.9, 'k': 5, 'p': 2}
2021-01-29 23:26:22,276 - pyswarms.single.local_best - INFO - Optimization finished | best cost: 2643.2491024202022, best pos: [1.28721031e+00 8.97256399e-01 1.08289057e+02 2.91032084e-01
 2.81377117e-06 3.19981453e-06 3.32697593e-06]
2021-01-29 23:26:22,320 - pyswarms.single.local_best - INFO - Optimize for 500 iters with {'c1': 0.1, 'c2': 0.3, 'w': 0.9, 'k': 5, 'p': 2}
2021-01-29 23:26:50,811 - pyswarms.single.local_best - INFO - Optimization finished | best cost: 2691.3835264933577, best pos: [1.64228174e+00 1.10167071e+00 1.07517362e+02 1.80676344e-01
 1.39181023e-06 2.70958866e-06 2.89344074e-06]
2021-01-29 23:26:50,857 - pyswarms.single.local_best - INFO - Optimize for 500 iters with {'c1': 0.1, 'c2': 0.3, 'w': 0.9, 'k': 5, 'p': 2}
2021-01-29 23:27:18,828 - pyswarms.single.local_best - INFO - Optimization finished | best cost: 2757.182896621107, best pos: [1.72624386e+00 6.82727582e-01 8.45968306e+01 5.07517550e-01
 2.22487507e-06 1.12828045e-06 2.35331549e-06]
2021-01-29 23:27:18,874 - pyswarms.single.local_best - INFO - Optimize for 500 iters with {'c1': 0.1, 'c2': 0.3, 'w': 0.9, 'k': 5, 'p': 2}
2021-01-29 23:27:48,061 - pyswarms.single.local_best - INFO - Optimization finished | best cost: 2612.226620331853, best pos: [1.49523730e+00 7.98316721e-01 8.88047268e+01 3.88848563e-01
 2.05802022e-06 2.19389450e-06 3.51117333e-06]
2021-01-29 23:27:48,105 - pyswarms.single.local_best - INFO - Optimize for 500 iters with {'c1': 0.1, 'c2': 0.3, 'w': 0.9, 'k': 5, 'p': 2}
2021-01-29 23:28:15,678 - pyswarms.single.local_best - INFO - Optimization finished | best cost: 2824.45489690667, best pos: [1.75281270e+00 1.03762420e+00 9.14804951e+01 2.40336945e-01
 3.40997926e-07 2.22160627e-06 3.42723506e-06]
2021-01-29 23:28:15,723 - pyswarms.single.local_best - INFO - Optimize for 500 iters with {'c1': 0.1, 'c2': 0.3, 'w': 0.9, 'k': 5, 'p': 2}
2021-01-29 23:28:43,248 - pyswarms.single.local_best - INFO - Optimization finished | best cost: 2731.73943915384, best pos: [1.60889020e+00 8.61687953e-01 8.92783241e+01 3.44619954e-01
 6.29659472e-07 2.64284628e-06 3.11199710e-06]
2021-01-29 23:28:43,291 - pyswarms.single.local_best - INFO - Optimize for 500 iters with {'c1': 0.1, 'c2': 0.3, 'w': 0.9, 'k': 5, 'p': 2}
2021-01-29 23:29:11,441 - pyswarms.single.local_best - INFO - Optimization finished | best cost: 2756.560006355383, best pos: [1.47678316e+00 8.92174341e-01 9.44005824e+01 3.19531842e-01
 1.83338041e-06 1.25255765e-06 3.23425988e-06]
2021-01-29 23:29:11,483 - pyswarms.single.local_best - INFO - Optimize for 500 iters with {'c1': 0.1, 'c2': 0.3, 'w': 0.9, 'k': 5, 'p': 2}
2021-01-29 23:29:40,176 - pyswarms.single.local_best - INFO - Optimization finished | best cost: 2871.125854067498, best pos: [1.60159751e+00 8.21376913e-01 8.82035431e+01 3.86442616e-01
 9.18144738e-08 1.73795843e-06 2.84320492e-06]
2021-01-29 23:29:40,215 - pyswarms.single.local_best - INFO - Optimize for 500 iters with {'c1': 0.1, 'c2': 0.3, 'w': 0.9, 'k': 5, 'p': 2}
2021-01-29 23:30:09,536 - pyswarms.single.local_best - INFO - Optimization finished | best cost: 2782.3623264265193, best pos: [1.53363071e+00 1.05796051e+00 1.05146223e+02 2.16357378e-01
 3.33800526e-07 2.79664812e-06 3.21457920e-06]
2021-01-29 23:30:09,573 - pyswarms.single.local_best - INFO - Optimize for 500 iters with {'c1': 0.1, 'c2': 0.3, 'w': 0.9, 'k': 5, 'p': 2}
2021-01-29 23:30:37,019 - pyswarms.single.local_best - INFO - Optimization finished | best cost: 2612.288434488798, best pos: [1.56745157e+00 7.34120195e-01 8.73126089e+01 4.46932595e-01
 2.03825112e-06 5.16568561e-07 3.21491507e-06]
2021-01-29 23:30:37,056 - pyswarms.single.local_best - INFO - Optimize for 500 iters with {'c1': 0.1, 'c2': 0.3, 'w': 0.9, 'k': 5, 'p': 2}
2021-01-29 23:31:03,613 - pyswarms.single.local_best - INFO - Optimization finished | best cost: 2806.81628416893, best pos: [1.67505330e+00 1.03311281e+00 9.29408855e+01 2.39417365e-01
 2.35176075e-06 2.02134317e-06 3.41029936e-06]
2021-01-29 23:31:03,654 - pyswarms.single.local_best - INFO - Optimize for 500 iters with {'c1': 0.1, 'c2': 0.3, 'w': 0.9, 'k': 5, 'p': 2}
2021-01-29 23:31:31,504 - pyswarms.single.local_best - INFO - Optimization finished | best cost: 2670.9360036312746, best pos: [1.34754788e+00 9.19780294e-01 1.07766113e+02 2.70613489e-01
 2.65716533e-06 2.21638157e-06 3.48092434e-06]
2021-01-29 23:31:31,545 - pyswarms.single.local_best - INFO - Optimize for 500 iters with {'c1': 0.1, 'c2': 0.3, 'w': 0.9, 'k': 5, 'p': 2}
2021-01-29 23:32:00,228 - pyswarms.single.local_best - INFO - Optimization finished | best cost: 2796.2267064239404, best pos: [1.81037977e+00 7.58226494e-01 8.76869490e+01 4.31667939e-01
 1.55703235e-07 1.41254975e-06 1.57637269e-06]
2021-01-29 23:32:00,270 - pyswarms.single.local_best - INFO - Optimize for 500 iters with {'c1': 0.1, 'c2': 0.3, 'w': 0.9, 'k': 5, 'p': 2}
2021-01-29 23:32:28,671 - pyswarms.single.local_best - INFO - Optimization finished | best cost: 2749.3810786900985, best pos: [1.16497742e+00 8.35739886e-01 1.07852906e+02 3.46650518e-01
 3.12636961e-06 3.49413178e-06 3.32030733e-06]
2021-01-29 23:32:28,714 - pyswarms.single.local_best - INFO - Optimize for 500 iters with {'c1': 0.1, 'c2': 0.3, 'w': 0.9, 'k': 5, 'p': 2}
2021-01-29 23:32:56,314 - pyswarms.single.local_best - INFO - Optimization finished | best cost: 2782.7107910640175, best pos: [1.58661830e+00 1.11535263e+00 1.07157726e+02 1.83569827e-01
 2.19821671e-06 1.69686152e-06 3.52722716e-06]
2021-01-29 23:32:56,358 - pyswarms.single.local_best - INFO - Optimize for 500 iters with {'c1': 0.1, 'c2': 0.3, 'w': 0.9, 'k': 5, 'p': 2}
2021-01-29 23:33:25,631 - pyswarms.single.local_best - INFO - Optimization finished | best cost: 2795.9944353096103, best pos: [1.48618927e+00 7.26085123e-01 8.88110507e+01 4.56554169e-01
 1.92785792e-06 1.68743889e-06 2.48648967e-06]
2021-01-29 23:33:25,676 - pyswarms.single.local_best - INFO - Optimize for 500 iters with {'c1': 0.1, 'c2': 0.3, 'w': 0.9, 'k': 5, 'p': 2}
2021-01-29 23:33:55,338 - pyswarms.single.local_best - INFO - Optimization finished | best cost: 2824.8133714877736, best pos: [1.81580531e+00 1.04128831e+00 9.09905378e+01 2.36715413e-01
 2.12628596e-06 2.21059458e-06 2.77022013e-06]
2021-01-29 23:33:55,375 - pyswarms.single.local_best - INFO - Optimize for 500 iters with {'c1': 0.1, 'c2': 0.3, 'w': 0.9, 'k': 5, 'p': 2}
2021-01-29 23:34:24,807 - pyswarms.single.local_best - INFO - Optimization finished | best cost: 2807.1603499512184, best pos: [1.92728181e+00 1.12646333e+00 9.23507903e+01 1.93230746e-01
 1.76976757e-06 2.71214344e-06 2.77413276e-06]
2021-01-29 23:34:24,846 - pyswarms.single.local_best - INFO - Optimize for 500 iters with {'c1': 0.1, 'c2': 0.3, 'w': 0.9, 'k': 5, 'p': 2}
2021-01-29 23:34:54,136 - pyswarms.single.local_best - INFO - Optimization finished | best cost: 2741.1513678107485, best pos: [1.16473252e+00 7.87722209e-01 1.05887646e+02 3.78960838e-01
 1.67184732e-06 2.18863712e-06 3.49645591e-06]
2021-01-29 23:34:54,178 - pyswarms.single.local_best - INFO - Optimize for 500 iters with {'c1': 0.1, 'c2': 0.3, 'w': 0.9, 'k': 5, 'p': 2}
2021-01-29 23:35:23,396 - pyswarms.single.local_best - INFO - Optimization finished | best cost: 2747.025920643362, best pos: [1.53149552e+00 1.04062983e+00 1.06667418e+02 2.16375702e-01
 3.18744052e-06 2.98824188e-06 2.45500522e-06]
2021-01-29 23:35:23,441 - pyswarms.single.local_best - INFO - Optimize for 500 iters with {'c1': 0.1, 'c2': 0.3, 'w': 0.9, 'k': 5, 'p': 2}
2021-01-29 23:35:52,855 - pyswarms.single.local_best - INFO - Optimization finished | best cost: 2877.659056254229, best pos: [1.71309439e+00 8.98485264e-01 8.67450358e+01 3.24583106e-01
 2.67050816e-06 1.74896238e-06 3.40410902e-06]
2021-01-29 23:35:52,899 - pyswarms.single.local_best - INFO - Optimize for 500 iters with {'c1': 0.1, 'c2': 0.3, 'w': 0.9, 'k': 5, 'p': 2}
2021-01-29 23:36:19,628 - pyswarms.single.local_best - INFO - Optimization finished | best cost: 2780.4374216008246, best pos: [1.33843207e+00 7.11965506e-01 8.94012225e+01 4.78437911e-01
 1.46363925e-06 1.79305920e-06 3.28272343e-06]
2021-01-29 23:36:19,680 - pyswarms.single.local_best - INFO - Optimize for 500 iters with {'c1': 0.1, 'c2': 0.3, 'w': 0.9, 'k': 5, 'p': 2}
2021-01-29 23:36:54,881 - pyswarms.single.local_best - INFO - Optimization finished | best cost: 813.0453997762928, best pos: [1.31224885e+00 9.54622771e-01 1.56909559e+00 9.87273792e+01
 1.31660938e+02 2.54325567e-01 6.09669279e-07 6.16137934e-07
 2.91581186e-07]
2021-01-29 23:36:54,926 - pyswarms.single.local_best - INFO - Optimize for 500 iters with {'c1': 0.1, 'c2': 0.3, 'w': 0.9, 'k': 5, 'p': 2}
2021-01-29 23:37:31,006 - pyswarms.single.local_best - INFO - Optimization finished | best cost: 879.066780802463, best pos: [1.28734602e+00 8.68806700e-01 1.26282608e+00 9.72618408e+01
 1.27516172e+02 2.99956408e-01 4.43183971e-07 1.53595448e-07
 3.21362478e-07]
2021-01-29 23:37:31,045 - pyswarms.single.local_best - INFO - Optimize for 500 iters with {'c1': 0.1, 'c2': 0.3, 'w': 0.9, 'k': 5, 'p': 2}
2021-01-29 23:38:07,916 - pyswarms.single.local_best - INFO - Optimization finished | best cost: 891.628866291851, best pos: [1.53733905e+00 1.07590217e+00 1.61288454e+00 9.62579909e+01
 1.29572674e+02 1.83393027e-01 3.49660652e-07 2.99674274e-07
 5.00554340e-07]
2021-01-29 23:38:07,970 - pyswarms.single.local_best - INFO - Optimize for 500 iters with {'c1': 0.1, 'c2': 0.3, 'w': 0.9, 'k': 5, 'p': 2}
2021-01-29 23:38:45,447 - pyswarms.single.local_best - INFO - Optimization finished | best cost: 802.561933900706, best pos: [1.49943714e+00 8.97422381e-01 1.46640223e+00 9.68266944e+01
 1.29877339e+02 2.61112474e-01 3.42452268e-07 2.34772377e-07
 1.98181027e-07]
2021-01-29 23:38:45,491 - pyswarms.single.local_best - INFO - Optimize for 500 iters with {'c1': 0.1, 'c2': 0.3, 'w': 0.9, 'k': 5, 'p': 2}
2021-01-29 23:39:21,359 - pyswarms.single.local_best - INFO - Optimization finished | best cost: 806.7427992110461, best pos: [1.04280785e+00 7.12612853e-01 1.23061085e+00 9.97363876e+01
 1.31431880e+02 4.13168711e-01 5.79295776e-07 5.50837509e-07
 2.52523557e-07]
2021-01-29 23:39:21,397 - pyswarms.single.local_best - INFO - Optimize for 500 iters with {'c1': 0.1, 'c2': 0.3, 'w': 0.9, 'k': 5, 'p': 2}
2021-01-29 23:39:56,519 - pyswarms.single.local_best - INFO - Optimization finished | best cost: 870.0777212038352, best pos: [1.22463600e+00 8.81745951e-01 1.39036261e+00 9.93595834e+01
 1.31656394e+02 2.99089298e-01 4.88561481e-07 4.34851251e-07
 3.54804020e-07]
2021-01-29 23:39:56,570 - pyswarms.single.local_best - INFO - Optimize for 500 iters with {'c1': 0.1, 'c2': 0.3, 'w': 0.9, 'k': 5, 'p': 2}
2021-01-29 23:40:31,218 - pyswarms.single.local_best - INFO - Optimization finished | best cost: 889.4084650587829, best pos: [1.34198604e+00 8.82249570e-01 1.36112247e+00 9.32577147e+01
 1.31833040e+02 3.16158457e-01 3.61593449e-07 3.45929204e-07
 1.85341924e-07]
2021-01-29 23:40:31,262 - pyswarms.single.local_best - INFO - Optimize for 500 iters with {'c1': 0.1, 'c2': 0.3, 'w': 0.9, 'k': 5, 'p': 2}
2021-01-29 23:41:06,698 - pyswarms.single.local_best - INFO - Optimization finished | best cost: 871.7141337326663, best pos: [1.53179256e+00 9.97127820e-01 1.47270714e+00 7.76312149e+01
 1.31870724e+02 2.59531295e-01 4.96809722e-07 6.02545802e-07
 6.34869972e-07]
2021-01-29 23:41:06,743 - pyswarms.single.local_best - INFO - Optimize for 500 iters with {'c1': 0.1, 'c2': 0.3, 'w': 0.9, 'k': 5, 'p': 2}
2021-01-29 23:41:43,594 - pyswarms.single.local_best - INFO - Optimization finished | best cost: 853.2393213495803, best pos: [1.45090369e+00 1.05919136e+00 1.62666662e+00 9.55425537e+01
 1.30045547e+02 2.04432398e-01 3.96367076e-07 4.23479630e-07
 4.35367910e-07]
2021-01-29 23:41:43,634 - pyswarms.single.local_best - INFO - Optimize for 500 iters with {'c1': 0.1, 'c2': 0.3, 'w': 0.9, 'k': 5, 'p': 2}
2021-01-29 23:42:19,016 - pyswarms.single.local_best - INFO - Optimization finished | best cost: 907.9941481982189, best pos: [1.19104056e+00 7.95460181e-01 1.36553184e+00 9.73978092e+01
 1.31650501e+02 3.46170731e-01 6.80684175e-07 3.27108160e-08
 3.48487847e-07]
2021-01-29 23:42:19,062 - pyswarms.single.local_best - INFO - Optimize for 500 iters with {'c1': 0.1, 'c2': 0.3, 'w': 0.9, 'k': 5, 'p': 2}
2021-01-29 23:42:55,329 - pyswarms.single.local_best - INFO - Optimization finished | best cost: 869.5989374848273, best pos: [1.28673941e+00 9.30020329e-01 1.50677996e+00 9.86561835e+01
 1.31133949e+02 2.60398694e-01 6.02515350e-07 1.89082192e-07
 4.80233339e-07]
2021-01-29 23:42:55,380 - pyswarms.single.local_best - INFO - Optimize for 500 iters with {'c1': 0.1, 'c2': 0.3, 'w': 0.9, 'k': 5, 'p': 2}
```
