## Supplementary material for "Assessing the nationwide impact of COVID-19 mitigation policies on the transmission rate of SARS-CoV-2 in Brazil": report.log (part 3 of 5)

```
2021-01-29 23:43:31,414 - pyswarms.single.local_best - INFO - Optimization finished | best cost: 860.7207715183845, best pos: [1.29721525e+00 9.13620943e-01 1.46710861e+00 9.78522900e+01
 1.30641911e+02 2.70308866e-01 6.99832953e-07 2.87354775e-07
 3.42224056e-07]
2021-01-29 23:43:31,458 - pyswarms.single.local_best - INFO - Optimize for 500 iters with {'c1': 0.1, 'c2': 0.3, 'w': 0.9, 'k': 5, 'p': 2}
2021-01-29 23:44:07,815 - pyswarms.single.local_best - INFO - Optimization finished | best cost: 785.6176437526832, best pos: [1.71165041e+00 8.19343675e-01 1.37177473e+00 8.54595063e+01
 1.31947064e+02 3.56580329e-01 3.36452550e-07 2.18430329e-07
 2.73877861e-08]
2021-01-29 23:44:07,860 - pyswarms.single.local_best - INFO - Optimize for 500 iters with {'c1': 0.1, 'c2': 0.3, 'w': 0.9, 'k': 5, 'p': 2}
2021-01-29 23:44:44,851 - pyswarms.single.local_best - INFO - Optimization finished | best cost: 898.4644735232387, best pos: [1.49061189e+00 1.00730162e+00 1.57341299e+00 9.39800355e+01
 1.31298654e+02 2.37265792e-01 4.20801732e-07 4.95083586e-07
 1.95649079e-07]
2021-01-29 23:44:44,896 - pyswarms.single.local_best - INFO - Optimize for 500 iters with {'c1': 0.1, 'c2': 0.3, 'w': 0.9, 'k': 5, 'p': 2}
2021-01-29 23:45:21,304 - pyswarms.single.local_best - INFO - Optimization finished | best cost: 822.4508320618456, best pos: [1.50957028e+00 1.02352619e+00 1.63108311e+00 9.28091311e+01
 1.31056567e+02 2.21120202e-01 6.46737850e-07 5.02594511e-07
 2.47904565e-07]
2021-01-29 23:45:21,348 - pyswarms.single.local_best - INFO - Optimize for 500 iters with {'c1': 0.1, 'c2': 0.3, 'w': 0.9, 'k': 5, 'p': 2}
2021-01-29 23:45:56,638 - pyswarms.single.local_best - INFO - Optimization finished | best cost: 861.539945178972, best pos: [1.05403155e+00 6.24399169e-01 9.64399080e-01 8.99425308e+01
 1.32053363e+02 5.54492934e-01 4.93055863e-07 5.09812811e-07
 9.54731393e-09]
2021-01-29 23:45:56,685 - pyswarms.single.local_best - INFO - Optimize for 500 iters with {'c1': 0.1, 'c2': 0.3, 'w': 0.9, 'k': 5, 'p': 2}
2021-01-29 23:46:32,943 - pyswarms.single.local_best - INFO - Optimization finished | best cost: 838.479572607666, best pos: [1.30609204e+00 8.29344741e-01 1.29741687e+00 8.76587058e+01
 1.31439375e+02 3.45644557e-01 4.06816193e-07 6.77238538e-07
 2.53093021e-07]
2021-01-29 23:46:32,988 - pyswarms.single.local_best - INFO - Optimize for 500 iters with {'c1': 0.1, 'c2': 0.3, 'w': 0.9, 'k': 5, 'p': 2}
2021-01-29 23:47:09,678 - pyswarms.single.local_best - INFO - Optimization finished | best cost: 835.1982088199782, best pos: [1.40276796e+00 8.03990473e-01 1.15876000e+00 7.75267830e+01
 1.32894233e+02 4.01267475e-01 7.99017845e-07 4.75136292e-07
 2.71674768e-07]
2021-01-29 23:47:09,721 - pyswarms.single.local_best - INFO - Optimize for 500 iters with {'c1': 0.1, 'c2': 0.3, 'w': 0.9, 'k': 5, 'p': 2}
2021-01-29 23:47:43,176 - pyswarms.single.local_best - INFO - Optimization finished | best cost: 872.4312357834959, best pos: [9.18198656e-01 6.14276117e-01 1.10198916e+00 9.80250541e+01
 1.32385195e+02 5.22144646e-01 5.26893847e-07 3.33266615e-07
 4.18070673e-07]
2021-01-29 23:47:43,215 - pyswarms.single.local_best - INFO - Optimize for 500 iters with {'c1': 0.1, 'c2': 0.3, 'w': 0.9, 'k': 5, 'p': 2}
2021-01-29 23:48:19,188 - pyswarms.single.local_best - INFO - Optimization finished | best cost: 852.9674562305411, best pos: [1.95140494e+00 7.59981110e-01 1.13540588e+00 7.57660489e+01
 1.30876802e+02 4.19128608e-01 4.00155650e-07 1.00371491e-07
 2.54410784e-07]
2021-01-29 23:48:19,233 - pyswarms.single.local_best - INFO - Optimize for 500 iters with {'c1': 0.1, 'c2': 0.3, 'w': 0.9, 'k': 5, 'p': 2}
2021-01-29 23:48:55,967 - pyswarms.single.local_best - INFO - Optimization finished | best cost: 903.6356830982177, best pos: [1.05778274e+00 8.06901259e-01 1.25856965e+00 9.69283472e+01
 1.32291065e+02 3.69930609e-01 2.91823566e-07 6.74720799e-07
 5.20700374e-07]
2021-01-29 23:48:56,010 - pyswarms.single.local_best - INFO - Optimize for 500 iters with {'c1': 0.1, 'c2': 0.3, 'w': 0.9, 'k': 5, 'p': 2}
2021-01-29 23:49:29,646 - pyswarms.single.local_best - INFO - Optimization finished | best cost: 821.5642084164131, best pos: [1.60725260e+00 1.22445855e+00 1.90075707e+00 9.19892242e+01
 1.31371216e+02 1.55945204e-01 3.18502048e-07 3.39985792e-07
 4.36490061e-07]
2021-01-29 23:49:29,690 - pyswarms.single.local_best - INFO - Optimize for 500 iters with {'c1': 0.1, 'c2': 0.3, 'w': 0.9, 'k': 5, 'p': 2}
2021-01-29 23:50:04,420 - pyswarms.single.local_best - INFO - Optimization finished | best cost: 823.2065438732883, best pos: [1.42429872e+00 9.95212950e-01 1.54427712e+00 9.24948859e+01
 1.30990266e+02 2.44404669e-01 3.99117919e-08 7.36469656e-07
 3.44404475e-07]
2021-01-29 23:50:04,464 - pyswarms.single.local_best - INFO - Optimize for 500 iters with {'c1': 0.1, 'c2': 0.3, 'w': 0.9, 'k': 5, 'p': 2}
2021-01-29 23:50:41,207 - pyswarms.single.local_best - INFO - Optimization finished | best cost: 864.607797731956, best pos: [1.43586448e+00 9.77772167e-01 1.49292634e+00 8.35865584e+01
 1.31165582e+02 2.55178875e-01 2.17113964e-07 3.53436757e-08
 7.65572952e-07]
2021-01-29 23:50:41,245 - pyswarms.single.local_best - INFO - Optimize for 500 iters with {'c1': 0.1, 'c2': 0.3, 'w': 0.9, 'k': 5, 'p': 2}
2021-01-29 23:51:17,247 - pyswarms.single.local_best - INFO - Optimization finished | best cost: 821.0799543175913, best pos: [1.49402916e+00 9.00562735e-01 1.42058038e+00 9.51831005e+01
 1.32605842e+02 2.95128326e-01 3.82447074e-07 5.05153640e-07
 1.79572027e-09]
2021-01-29 23:51:17,294 - pyswarms.single.local_best - INFO - Optimize for 500 iters with {'c1': 0.1, 'c2': 0.3, 'w': 0.9, 'k': 5, 'p': 2}
2021-01-29 23:51:53,074 - pyswarms.single.local_best - INFO - Optimization finished | best cost: 857.4048801090761, best pos: [1.41153806e+00 8.08677533e-01 1.26893474e+00 8.43576734e+01
 1.31050710e+02 3.55660963e-01 2.22247539e-07 2.86905964e-07
 4.11924051e-07]
2021-01-29 23:51:53,120 - pyswarms.single.local_best - INFO - Optimize for 500 iters with {'c1': 0.1, 'c2': 0.3, 'w': 0.9, 'k': 5, 'p': 2}
2021-01-29 23:52:29,485 - pyswarms.single.local_best - INFO - Optimization finished | best cost: 814.8411406732494, best pos: [1.95502311e+00 1.22660599e+00 1.87563811e+00 9.37810282e+01
 1.30758964e+02 1.35152375e-01 7.97363923e-08 7.99003222e-08
 2.63381562e-07]
2021-01-29 23:52:29,526 - pyswarms.single.local_best - INFO - Optimize for 500 iters with {'c1': 0.1, 'c2': 0.3, 'w': 0.9, 'k': 5, 'p': 2}
2021-01-29 23:53:05,022 - pyswarms.single.local_best - INFO - Optimization finished | best cost: 851.0451327678236, best pos: [1.21703632e+00 6.80627102e-01 1.11980581e+00 9.42056118e+01
 1.29649633e+02 4.30543910e-01 1.65401275e-07 4.50985120e-07
 1.37251886e-07]
2021-01-29 23:53:05,066 - pyswarms.single.local_best - INFO - Optimize for 500 iters with {'c1': 0.1, 'c2': 0.3, 'w': 0.9, 'k': 5, 'p': 2}
2021-01-29 23:53:39,371 - pyswarms.single.local_best - INFO - Optimization finished | best cost: 831.1207323313545, best pos: [1.51869583e+00 9.59893084e-01 1.56635668e+00 9.22929104e+01
 1.31419297e+02 2.49640961e-01 7.08758729e-07 7.77731474e-08
 2.22022846e-07]
2021-01-29 23:53:39,410 - pyswarms.single.local_best - INFO - Optimize for 500 iters with {'c1': 0.1, 'c2': 0.3, 'w': 0.9, 'k': 5, 'p': 2}
2021-01-29 23:54:16,369 - pyswarms.single.local_best - INFO - Optimization finished | best cost: 962.1033683969865, best pos: [1.17775739e+00 8.30413402e-01 1.22779599e+00 9.53578463e+01
 1.28599337e+02 3.36838962e-01 7.52446766e-07 2.18783825e-07
 3.41017548e-07]
2021-01-29 23:54:16,411 - pyswarms.single.local_best - INFO - Optimize for 500 iters with {'c1': 0.1, 'c2': 0.3, 'w': 0.9, 'k': 5, 'p': 2}
2021-01-29 23:54:52,020 - pyswarms.single.local_best - INFO - Optimization finished | best cost: 890.1997085841496, best pos: [1.19562160e+00 8.85859617e-01 1.24555912e+00 8.68611426e+01
 1.30342362e+02 3.25074749e-01 5.36307815e-07 3.51084433e-07
 6.20495553e-07]
2021-01-29 23:54:52,064 - pyswarms.single.local_best - INFO - Optimize for 500 iters with {'c1': 0.1, 'c2': 0.3, 'w': 0.9, 'k': 5, 'p': 2}
2021-01-29 23:55:28,081 - pyswarms.single.local_best - INFO - Optimization finished | best cost: 825.8389152027476, best pos: [1.22101892e+00 9.70905252e-01 1.47728198e+00 9.91922723e+01
 1.31633955e+02 2.52476201e-01 5.14818491e-07 3.13510271e-07
 7.17125626e-07]
2021-01-29 23:55:28,123 - pyswarms.single.local_best - INFO - Optimize for 500 iters with {'c1': 0.1, 'c2': 0.3, 'w': 0.9, 'k': 5, 'p': 2}
2021-01-29 23:56:05,580 - pyswarms.single.local_best - INFO - Optimization finished | best cost: 850.8134291276306, best pos: [1.38974239e+00 9.80654619e-01 1.47912968e+00 9.50280608e+01
 1.31586406e+02 2.60840418e-01 5.39672971e-07 6.83263468e-07
 1.31676343e-07]
2021-01-29 23:56:05,623 - pyswarms.single.local_best - INFO - Optimize for 500 iters with {'c1': 0.1, 'c2': 0.3, 'w': 0.9, 'k': 5, 'p': 2}
2021-01-29 23:56:40,907 - pyswarms.single.local_best - INFO - Optimization finished | best cost: 882.0824416039377, best pos: [1.66409349e+00 1.02873184e+00 1.60964168e+00 9.54888844e+01
 1.28992175e+02 1.96559322e-01 4.47254866e-07 3.55691064e-07
 2.00280143e-07]
2021-01-29 23:56:40,949 - pyswarms.single.local_best - INFO - Optimize for 500 iters with {'c1': 0.1, 'c2': 0.3, 'w': 0.9, 'k': 5, 'p': 2}
2021-01-29 23:57:17,630 - pyswarms.single.local_best - INFO - Optimization finished | best cost: 871.2552233823823, best pos: [1.10657680e+00 8.22482284e-01 1.31326279e+00 1.00080257e+02
 1.31242826e+02 3.47392235e-01 3.51687898e-07 4.16727275e-07
 4.17886447e-07]
2021-01-29 23:57:17,675 - pyswarms.single.local_best - INFO - Optimize for 500 iters with {'c1': 0.1, 'c2': 0.3, 'w': 0.9, 'k': 5, 'p': 2}
2021-01-29 23:57:53,821 - pyswarms.single.local_best - INFO - Optimization finished | best cost: 829.0839615355535, best pos: [1.27859479e+00 8.57895166e-01 1.27616828e+00 9.50230881e+01
 1.27963215e+02 3.01222107e-01 3.35326017e-07 1.87794458e-07
 4.65535528e-07]
2021-01-29 23:57:53,864 - pyswarms.single.local_best - INFO - Optimize for 500 iters with {'c1': 0.1, 'c2': 0.3, 'w': 0.9, 'k': 5, 'p': 2}
2021-01-29 23:58:30,218 - pyswarms.single.local_best - INFO - Optimization finished | best cost: 814.2055185643641, best pos: [1.45432441e+00 8.86469230e-01 1.37480457e+00 9.06900185e+01
 1.29407519e+02 2.87222484e-01 4.48394086e-08 2.24970297e-07
 3.77459929e-07]
2021-01-29 23:58:30,264 - pyswarms.single.local_best - INFO - Optimize for 500 iters with {'c1': 0.1, 'c2': 0.3, 'w': 0.9, 'k': 5, 'p': 2}
2021-01-29 23:59:06,678 - pyswarms.single.local_best - INFO - Optimization finished | best cost: 892.3755600340369, best pos: [1.41132216e+00 8.03958274e-01 1.18080442e+00 8.61193313e+01
 1.28136570e+02 3.56487985e-01 4.34832474e-07 3.45764124e-07
 2.10965780e-07]
2021-01-29 23:59:06,722 - pyswarms.single.local_best - INFO - Optimize for 500 iters with {'c1': 0.1, 'c2': 0.3, 'w': 0.9, 'k': 5, 'p': 2}
2021-01-29 23:59:43,177 - pyswarms.single.local_best - INFO - Optimization finished | best cost: 813.4306622414189, best pos: [1.23143292e+00 7.19753641e-01 1.20933247e+00 8.72820753e+01
 1.31933102e+02 4.22667083e-01 5.68516027e-07 3.20934139e-07
 2.90712273e-07]
2021-01-29 23:59:43,219 - pyswarms.single.local_best - INFO - Optimize for 500 iters with {'c1': 0.1, 'c2': 0.3, 'w': 0.9, 'k': 5, 'p': 2}
2021-01-30 00:00:19,948 - pyswarms.single.local_best - INFO - Optimization finished | best cost: 904.0430037740937, best pos: [1.04556287e+00 6.86872186e-01 9.47317498e-01 9.12944750e+01
 1.28241783e+02 4.78543726e-01 5.52259832e-07 3.23926857e-07
 2.89573648e-07]
2021-01-30 00:00:19,993 - pyswarms.single.local_best - INFO - Optimize for 500 iters with {'c1': 0.1, 'c2': 0.3, 'w': 0.9, 'k': 5, 'p': 2}
2021-01-30 00:00:54,826 - pyswarms.single.local_best - INFO - Optimization finished | best cost: 886.0869128573362, best pos: [1.29090785e+00 8.88772771e-01 1.36678265e+00 9.79676414e+01
 1.28844915e+02 2.79460753e-01 4.28347424e-07 3.31036210e-07
 3.77965198e-07]
2021-01-30 00:00:54,877 - pyswarms.single.local_best - INFO - Optimize for 500 iters with {'c1': 0.1, 'c2': 0.3, 'w': 0.9, 'k': 5, 'p': 2}
2021-01-30 00:01:33,001 - pyswarms.single.local_best - INFO - Optimization finished | best cost: 880.8580430368609, best pos: [1.13212011e+00 7.60608811e-01 1.19998989e+00 8.98954202e+01
 1.32468946e+02 4.15159041e-01 3.43804282e-07 4.57344162e-07
 3.35680903e-07]
2021-01-30 00:01:33,047 - pyswarms.single.local_best - INFO - Optimize for 500 iters with {'c1': 0.1, 'c2': 0.3, 'w': 0.9, 'k': 5, 'p': 2}
2021-01-30 00:02:08,171 - pyswarms.single.local_best - INFO - Optimization finished | best cost: 844.1198671229919, best pos: [1.35070295e+00 8.58981254e-01 1.38177390e+00 9.62616219e+01
 1.30708195e+02 2.99604298e-01 3.40268805e-07 2.65350299e-07
 2.62795871e-07]
2021-01-30 00:02:08,216 - pyswarms.single.local_best - INFO - Optimize for 500 iters with {'c1': 0.1, 'c2': 0.3, 'w': 0.9, 'k': 5, 'p': 2}
2021-01-30 00:02:42,704 - pyswarms.single.local_best - INFO - Optimization finished | best cost: 825.8345294931867, best pos: [1.55334697e+00 7.94744648e-01 1.18821487e+00 8.82920464e+01
 1.28895892e+02 3.59070212e-01 4.44589622e-07 3.15715779e-07
 1.94762334e-08]
2021-01-30 00:02:42,748 - pyswarms.single.local_best - INFO - Optimize for 500 iters with {'c1': 0.1, 'c2': 0.3, 'w': 0.9, 'k': 5, 'p': 2}
2021-01-30 00:03:18,783 - pyswarms.single.local_best - INFO - Optimization finished | best cost: 845.9723583742883, best pos: [1.43307780e+00 9.61789573e-01 1.38021613e+00 9.54771143e+01
 1.24595033e+02 2.29936811e-01 4.53635454e-07 3.91491576e-07
 3.62280199e-07]
2021-01-30 00:03:18,827 - pyswarms.single.local_best - INFO - Optimize for 500 iters with {'c1': 0.1, 'c2': 0.3, 'w': 0.9, 'k': 5, 'p': 2}
2021-01-30 00:03:53,469 - pyswarms.single.local_best - INFO - Optimization finished | best cost: 811.8397754887928, best pos: [1.47445533e+00 1.06635564e+00 1.73938802e+00 9.56434502e+01
 1.29458256e+02 1.82861756e-01 6.01530048e-07 7.40076546e-08
 5.95174564e-07]
2021-01-30 00:03:53,513 - pyswarms.single.local_best - INFO - Optimize for 500 iters with {'c1': 0.1, 'c2': 0.3, 'w': 0.9, 'k': 5, 'p': 2}
2021-01-30 00:04:28,645 - pyswarms.single.local_best - INFO - Optimization finished | best cost: 847.8797600897617, best pos: [1.44205060e+00 8.91965835e-01 1.53168516e+00 9.57636446e+01
 1.30371510e+02 2.70449709e-01 1.66203899e-07 4.16341416e-07
 2.46811010e-07]
2021-01-30 00:04:28,689 - pyswarms.single.local_best - INFO - Optimize for 500 iters with {'c1': 0.1, 'c2': 0.3, 'w': 0.9, 'k': 5, 'p': 2}
2021-01-30 00:05:03,905 - pyswarms.single.local_best - INFO - Optimization finished | best cost: 767.6390240710294, best pos: [1.19762674e+00 8.11164594e-01 1.24464227e+00 9.00542241e+01
 1.30539442e+02 3.57228240e-01 4.51860572e-07 4.33972644e-07
 4.18437414e-07]
2021-01-30 00:05:03,950 - pyswarms.single.local_best - INFO - Optimize for 500 iters with {'c1': 0.1, 'c2': 0.3, 'w': 0.9, 'k': 5, 'p': 2}
2021-01-30 00:05:40,329 - pyswarms.single.local_best - INFO - Optimization finished | best cost: 899.8147565857805, best pos: [1.33222497e+00 8.33507322e-01 1.28070833e+00 8.70710710e+01
 1.31911139e+02 3.54109109e-01 3.34869292e-07 4.75881574e-07
 2.50667666e-07]
2021-01-30 00:05:40,373 - pyswarms.single.local_best - INFO - Optimize for 500 iters with {'c1': 0.1, 'c2': 0.3, 'w': 0.9, 'k': 5, 'p': 2}
2021-01-30 00:06:17,068 - pyswarms.single.local_best - INFO - Optimization finished | best cost: 825.709966833102, best pos: [1.17769834e+00 8.81229212e-01 1.44384451e+00 9.71118907e+01
 1.33039264e+02 3.11779840e-01 4.00633389e-07 3.42723188e-07
 4.98006904e-07]
2021-01-30 00:06:17,110 - pyswarms.single.local_best - INFO - Optimize for 500 iters with {'c1': 0.1, 'c2': 0.3, 'w': 0.9, 'k': 5, 'p': 2}
2021-01-30 00:06:52,562 - pyswarms.single.local_best - INFO - Optimization finished | best cost: 853.4870555526704, best pos: [1.07521498e+00 8.53882917e-01 1.21485658e+00 9.47783534e+01
 1.31165988e+02 3.52361975e-01 4.79035100e-07 6.97082080e-07
 4.59890386e-07]
2021-01-30 00:06:52,603 - pyswarms.single.local_best - INFO - Optimize for 500 iters with {'c1': 0.1, 'c2': 0.3, 'w': 0.9, 'k': 5, 'p': 2}
2021-01-30 00:07:26,535 - pyswarms.single.local_best - INFO - Optimization finished | best cost: 838.3119713294857, best pos: [9.38404253e-01 6.55612130e-01 1.01120188e+00 9.02026114e+01
 1.30859003e+02 5.14593267e-01 2.56169270e-07 5.71854597e-07
 5.53008321e-07]
2021-01-30 00:07:26,575 - pyswarms.single.local_best - INFO - Optimize for 500 iters with {'c1': 0.1, 'c2': 0.3, 'w': 0.9, 'k': 5, 'p': 2}
2021-01-30 00:08:01,597 - pyswarms.single.local_best - INFO - Optimization finished | best cost: 807.5711558897451, best pos: [1.09113591e+00 6.83994254e-01 1.10787493e+00 9.49129628e+01
 1.31411273e+02 4.56475612e-01 5.21438517e-07 5.98204822e-07
 5.76729450e-08]
2021-01-30 00:08:01,642 - pyswarms.single.local_best - INFO - Optimize for 500 iters with {'c1': 0.1, 'c2': 0.3, 'w': 0.9, 'k': 5, 'p': 2}
2021-01-30 00:08:37,475 - pyswarms.single.local_best - INFO - Optimization finished | best cost: 862.7244753169949, best pos: [1.98665859e+00 9.19444278e-01 1.42567713e+00 7.72907128e+01
 1.34025754e+02 3.17967215e-01 5.46485207e-07 2.22084461e-07
 1.26894327e-07]
2021-01-30 00:08:37,519 - pyswarms.single.local_best - INFO - Optimize for 500 iters with {'c1': 0.1, 'c2': 0.3, 'w': 0.9, 'k': 5, 'p': 2}
2021-01-30 00:09:12,966 - pyswarms.single.local_best - INFO - Optimization finished | best cost: 908.5394889618736, best pos: [1.59348941e+00 1.04596888e+00 1.57067404e+00 8.32232530e+01
 1.31646499e+02 2.36352088e-01 5.17123992e-07 7.24354941e-08
 3.99698261e-07]
2021-01-30 00:09:13,012 - pyswarms.single.local_best - INFO - Optimize for 500 iters with {'c1': 0.1, 'c2': 0.3, 'w': 0.9, 'k': 5, 'p': 2}
2021-01-30 00:09:48,686 - pyswarms.single.local_best - INFO - Optimization finished | best cost: 903.1978561859121, best pos: [1.06742807e+00 6.46015106e-01 1.12979631e+00 9.13736380e+01
 1.33687130e+02 5.21875951e-01 4.93948262e-07 8.61908035e-08
 2.24668674e-07]
2021-01-30 00:09:48,728 - pyswarms.single.local_best - INFO - Optimize for 500 iters with {'c1': 0.1, 'c2': 0.3, 'w': 0.9, 'k': 5, 'p': 2}
2021-01-30 00:10:24,934 - pyswarms.single.local_best - INFO - Optimization finished | best cost: 883.0690577108339, best pos: [1.02003849e+00 7.33576718e-01 1.18161132e+00 8.86098593e+01
 1.31391429e+02 4.29037996e-01 2.41641284e-07 3.30358592e-07
 8.20833590e-07]
2021-01-30 00:10:24,976 - pyswarms.single.local_best - INFO - Optimize for 500 iters with {'c1': 0.1, 'c2': 0.3, 'w': 0.9, 'k': 5, 'p': 2}
2021-01-30 00:11:01,265 - pyswarms.single.local_best - INFO - Optimization finished | best cost: 813.8355281938285, best pos: [1.90332207e+00 8.15748337e-01 1.16288562e+00 7.81306827e+01
 1.30099325e+02 3.76966350e-01 2.71006222e-08 1.70054669e-07
 2.43001840e-07]
2021-01-30 00:11:01,307 - pyswarms.single.local_best - INFO - Optimize for 500 iters with {'c1': 0.1, 'c2': 0.3, 'w': 0.9, 'k': 5, 'p': 2}
2021-01-30 00:11:37,413 - pyswarms.single.local_best - INFO - Optimization finished | best cost: 875.887966261544, best pos: [1.09243025e+00 7.82012848e-01 1.19718665e+00 9.25659539e+01
 1.30116809e+02 3.81609366e-01 2.43044696e-07 2.48567669e-07
 6.22599777e-07]
2021-01-30 00:11:37,458 - pyswarms.single.local_best - INFO - Optimize for 500 iters with {'c1': 0.1, 'c2': 0.3, 'w': 0.9, 'k': 5, 'p': 2}
2021-01-30 00:12:12,419 - pyswarms.single.local_best - INFO - Optimization finished | best cost: 871.0638515620012, best pos: [1.59935976e+00 1.03723406e+00 1.69521827e+00 9.57482058e+01
 1.30024098e+02 1.92885629e-01 5.84674891e-07 5.79427833e-08
 3.25788922e-07]
2021-01-30 00:12:12,465 - pyswarms.single.local_best - INFO - Optimize for 500 iters with {'c1': 0.1, 'c2': 0.3, 'w': 0.9, 'k': 5, 'p': 2}
2021-01-30 00:12:49,917 - pyswarms.single.local_best - INFO - Optimization finished | best cost: 842.9631356462407, best pos: [1.62090803e+00 1.09964339e+00 1.47128407e+00 9.22174946e+01
 1.30982512e+02 2.08126196e-01 1.76779287e-07 1.83818381e-07
 2.88266997e-07]
2021-01-30 00:12:49,961 - pyswarms.single.local_best - INFO - Optimize for 500 iters with {'c1': 0.1, 'c2': 0.3, 'w': 0.9, 'k': 5, 'p': 2}
2021-01-30 00:13:26,100 - pyswarms.single.local_best - INFO - Optimization finished | best cost: 811.1432258160329, best pos: [1.43695421e+00 9.27452121e-01 1.40542153e+00 7.39317489e+01
 1.31612051e+02 3.03263402e-01 5.58728613e-07 4.62790887e-07
 8.07029110e-07]
2021-01-30 00:13:26,148 - pyswarms.single.local_best - INFO - Optimize for 500 iters with {'c1': 0.1, 'c2': 0.3, 'w': 0.9, 'k': 5, 'p': 2}
2021-01-30 00:14:02,627 - pyswarms.single.local_best - INFO - Optimization finished | best cost: 871.7376055551872, best pos: [1.62366432e+00 9.87140732e-01 1.49649208e+00 8.19888370e+01
 1.31638115e+02 2.60484400e-01 6.13520550e-07 2.12525481e-07
 3.38158269e-07]
2021-01-30 00:14:02,667 - pyswarms.single.local_best - INFO - Optimize for 500 iters with {'c1': 0.1, 'c2': 0.3, 'w': 0.9, 'k': 5, 'p': 2}
2021-01-30 00:14:37,356 - pyswarms.single.local_best - INFO - Optimization finished | best cost: 883.5789468295615, best pos: [1.74806285e+00 9.55436824e-01 1.48970639e+00 8.34799596e+01
 1.31371236e+02 2.64201430e-01 2.72700345e-07 2.42256326e-07
 2.75631424e-07]
2021-01-30 00:14:37,400 - pyswarms.single.local_best - INFO - Optimize for 500 iters with {'c1': 0.1, 'c2': 0.3, 'w': 0.9, 'k': 5, 'p': 2}
2021-01-30 00:15:13,193 - pyswarms.single.local_best - INFO - Optimization finished | best cost: 862.6442456006681, best pos: [1.53155591e+00 9.55331360e-01 1.39845437e+00 9.75112679e+01
 1.27952917e+02 2.41206818e-01 3.04956531e-07 3.24975081e-07
 1.65131869e-07]
2021-01-30 00:15:13,236 - pyswarms.single.local_best - INFO - Optimize for 500 iters with {'c1': 0.1, 'c2': 0.3, 'w': 0.9, 'k': 5, 'p': 2}
2021-01-30 00:15:48,679 - pyswarms.single.local_best - INFO - Optimization finished | best cost: 921.030553618789, best pos: [1.55175276e+00 9.07426068e-01 1.51996470e+00 9.52601635e+01
 1.31135878e+02 2.69745291e-01 4.55555467e-07 2.52769737e-07
 8.47999046e-08]
2021-01-30 00:15:48,722 - pyswarms.single.local_best - INFO - Optimize for 500 iters with {'c1': 0.1, 'c2': 0.3, 'w': 0.9, 'k': 5, 'p': 2}
2021-01-30 00:16:24,561 - pyswarms.single.local_best - INFO - Optimization finished | best cost: 878.2682581318413, best pos: [1.55037211e+00 9.01408155e-01 1.52577096e+00 1.00130171e+02
 1.28542291e+02 2.33020833e-01 6.21768674e-07 3.89964238e-07
 7.88915955e-08]
2021-01-30 00:16:24,607 - pyswarms.single.local_best - INFO - Optimize for 500 iters with {'c1': 0.1, 'c2': 0.3, 'w': 0.9, 'k': 5, 'p': 2}
2021-01-30 00:17:01,892 - pyswarms.single.local_best - INFO - Optimization finished | best cost: 825.189173132956, best pos: [1.48440088e+00 1.06254687e+00 1.67070930e+00 9.96634783e+01
 1.30984769e+02 2.14652947e-01 4.45959190e-07 1.97080095e-07
 1.86823164e-07]
2021-01-30 00:17:01,937 - pyswarms.single.local_best - INFO - Optimize for 500 iters with {'c1': 0.1, 'c2': 0.3, 'w': 0.9, 'k': 5, 'p': 2}
2021-01-30 00:17:38,963 - pyswarms.single.local_best - INFO - Optimization finished | best cost: 798.5850465015733, best pos: [1.31252647e+00 8.93166640e-01 1.28317456e+00 9.56285448e+01
 1.28883442e+02 3.07410249e-01 8.23702185e-07 2.07755567e-08
 1.43111522e-07]
2021-01-30 00:17:39,005 - pyswarms.single.local_best - INFO - Optimize for 500 iters with {'c1': 0.1, 'c2': 0.3, 'w': 0.9, 'k': 5, 'p': 2}
2021-01-30 00:18:15,740 - pyswarms.single.local_best - INFO - Optimization finished | best cost: 852.9704651454665, best pos: [1.37586121e+00 9.06010255e-01 1.45581655e+00 9.55378123e+01
 1.30744423e+02 2.74243079e-01 6.96038070e-07 4.59437611e-07
 1.90863098e-07]
2021-01-30 00:18:15,781 - pyswarms.single.local_best - INFO - Optimize for 500 iters with {'c1': 0.1, 'c2': 0.3, 'w': 0.9, 'k': 5, 'p': 2}
2021-01-30 00:18:51,782 - pyswarms.single.local_best - INFO - Optimization finished | best cost: 812.6668986288157, best pos: [1.29145026e+00 8.60813908e-01 1.25292941e+00 8.42797605e+01
 1.31316276e+02 3.42946543e-01 3.40046748e-07 3.28138656e-08
 5.72850161e-07]
2021-01-30 00:18:51,824 - pyswarms.single.local_best - INFO - Optimize for 500 iters with {'c1': 0.1, 'c2': 0.3, 'w': 0.9, 'k': 5, 'p': 2}
2021-01-30 00:19:27,712 - pyswarms.single.local_best - INFO - Optimization finished | best cost: 877.3118237530638, best pos: [1.34155436e+00 8.89496298e-01 1.31494794e+00 9.40451948e+01
 1.30687730e+02 3.07848545e-01 4.33332924e-07 2.07293802e-07
 2.24242724e-07]
2021-01-30 00:19:27,758 - pyswarms.single.local_best - INFO - Optimize for 500 iters with {'c1': 0.1, 'c2': 0.3, 'w': 0.9, 'k': 5, 'p': 2}
2021-01-30 00:20:03,525 - pyswarms.single.local_best - INFO - Optimization finished | best cost: 849.8347911857663, best pos: [1.16558593e+00 7.35114497e-01 1.08723641e+00 9.00467853e+01
 1.31539007e+02 4.40799443e-01 2.97066754e-07 6.24560450e-07
 1.15418445e-07]
2021-01-30 00:20:03,568 - pyswarms.single.local_best - INFO - Optimize for 500 iters with {'c1': 0.1, 'c2': 0.3, 'w': 0.9, 'k': 5, 'p': 2}
2021-01-30 00:20:38,232 - pyswarms.single.local_best - INFO - Optimization finished | best cost: 803.9638250487939, best pos: [1.49425958e+00 1.06989376e+00 1.73153713e+00 9.31713732e+01
 1.32081774e+02 2.00158174e-01 7.98825985e-07 6.05739950e-07
 3.28712795e-07]
2021-01-30 00:20:38,276 - pyswarms.single.local_best - INFO - Optimize for 500 iters with {'c1': 0.1, 'c2': 0.3, 'w': 0.9, 'k': 5, 'p': 2}
2021-01-30 00:21:12,637 - pyswarms.single.local_best - INFO - Optimization finished | best cost: 853.0666003447474, best pos: [1.48606350e+00 9.18326766e-01 1.48827562e+00 9.34238515e+01
 1.31929851e+02 2.78172621e-01 1.71346702e-07 5.13435807e-07
 1.55116738e-07]
2021-01-30 00:21:12,682 - pyswarms.single.local_best - INFO - Optimize for 500 iters with {'c1': 0.1, 'c2': 0.3, 'w': 0.9, 'k': 5, 'p': 2}
2021-01-30 00:21:47,988 - pyswarms.single.local_best - INFO - Optimization finished | best cost: 881.9052792635136, best pos: [1.11264182e+00 7.63295570e-01 1.27607342e+00 9.62357878e+01
 1.31135588e+02 3.78076567e-01 7.66442352e-07 6.33862608e-07
 2.33339221e-07]
2021-01-30 00:21:48,035 - pyswarms.single.local_best - INFO - Optimize for 500 iters with {'c1': 0.1, 'c2': 0.3, 'w': 0.9, 'k': 5, 'p': 2}
2021-01-30 00:22:24,999 - pyswarms.single.local_best - INFO - Optimization finished | best cost: 844.7441156967307, best pos: [1.75490931e+00 1.20206579e+00 1.76888309e+00 8.74565729e+01
 1.30583296e+02 1.59913415e-01 2.59678310e-09 1.58383739e-07
 4.83515131e-07]
2021-01-30 00:22:25,041 - pyswarms.single.local_best - INFO - Optimize for 500 iters with {'c1': 0.1, 'c2': 0.3, 'w': 0.9, 'k': 5, 'p': 2}
2021-01-30 00:23:00,362 - pyswarms.single.local_best - INFO - Optimization finished | best cost: 754.8280501852573, best pos: [9.06060275e-01 6.14101338e-01 1.08606301e+00 9.45341777e+01
 1.31523506e+02 5.27645440e-01 3.65060820e-07 3.88096746e-07
 6.25527407e-07]
2021-01-30 00:23:00,401 - pyswarms.single.local_best - INFO - Optimize for 500 iters with {'c1': 0.1, 'c2': 0.3, 'w': 0.9, 'k': 5, 'p': 2}
2021-01-30 00:23:36,577 - pyswarms.single.local_best - INFO - Optimization finished | best cost: 827.5175941263371, best pos: [1.38948829e+00 8.93915074e-01 1.40134299e+00 9.52260812e+01
 1.27668750e+02 2.72483207e-01 5.42931110e-07 3.43816430e-07
 2.20358886e-07]
2021-01-30 00:23:36,618 - pyswarms.single.local_best - INFO - Optimize for 500 iters with {'c1': 0.1, 'c2': 0.3, 'w': 0.9, 'k': 5, 'p': 2}
2021-01-30 00:24:11,715 - pyswarms.single.local_best - INFO - Optimization finished | best cost: 875.8830945476309, best pos: [1.16689621e+00 7.85421885e-01 1.22871161e+00 9.88271229e+01
 1.29086387e+02 3.55747144e-01 5.74848610e-07 5.31064874e-07
 1.56066887e-07]
2021-01-30 00:24:11,756 - pyswarms.single.local_best - INFO - Optimize for 500 iters with {'c1': 0.1, 'c2': 0.3, 'w': 0.9, 'k': 5, 'p': 2}
2021-01-30 00:24:47,318 - pyswarms.single.local_best - INFO - Optimization finished | best cost: 985.1178636499156, best pos: [9.43403767e-01 6.30598203e-01 9.47813076e-01 9.61457869e+01
 1.25697423e+02 4.99041690e-01 3.89627503e-07 4.85068224e-07
 3.97513512e-07]
2021-01-30 00:24:47,364 - pyswarms.single.local_best - INFO - Optimize for 500 iters with {'c1': 0.1, 'c2': 0.3, 'w': 0.9, 'k': 5, 'p': 2}
2021-01-30 00:25:22,273 - pyswarms.single.local_best - INFO - Optimization finished | best cost: 805.0609010288815, best pos: [1.20249677e+00 9.77337884e-01 1.43733224e+00 9.94611453e+01
 1.31438800e+02 2.61636762e-01 4.78736967e-07 2.50620704e-07
 6.31565472e-07]
2021-01-30 00:25:22,317 - pyswarms.single.local_best - INFO - Optimize for 500 iters with {'c1': 0.1, 'c2': 0.3, 'w': 0.9, 'k': 5, 'p': 2}
2021-01-30 00:25:58,281 - pyswarms.single.local_best - INFO - Optimization finished | best cost: 879.0569408318538, best pos: [1.58469978e+00 8.60313429e-01 1.36297638e+00 8.31575567e+01
 1.32415742e+02 3.19605811e-01 5.04435351e-07 4.85444239e-07
 2.13004784e-07]
2021-01-30 00:25:58,325 - pyswarms.single.local_best - INFO - Optimize for 500 iters with {'c1': 0.1, 'c2': 0.3, 'w': 0.9, 'k': 5, 'p': 2}
2021-01-30 00:26:34,871 - pyswarms.single.local_best - INFO - Optimization finished | best cost: 819.6511411627915, best pos: [9.63081118e-01 6.82362272e-01 1.08258187e+00 9.27673232e+01
 1.33478685e+02 5.01847287e-01 5.56557128e-07 5.11148654e-07
 2.50024808e-07]
2021-01-30 00:26:34,917 - pyswarms.single.local_best - INFO - Optimize for 500 iters with {'c1': 0.1, 'c2': 0.3, 'w': 0.9, 'k': 5, 'p': 2}
2021-01-30 00:27:12,019 - pyswarms.single.local_best - INFO - Optimization finished | best cost: 836.757906056929, best pos: [1.08872009e+00 7.71424464e-01 1.17043259e+00 9.65373519e+01
 1.31596700e+02 3.96329656e-01 3.02099006e-07 1.18000720e-07
 4.51221793e-07]
2021-01-30 00:27:12,065 - pyswarms.single.local_best - INFO - Optimize for 500 iters with {'c1': 0.1, 'c2': 0.3, 'w': 0.9, 'k': 5, 'p': 2}
2021-01-30 00:27:47,968 - pyswarms.single.local_best - INFO - Optimization finished | best cost: 850.3718522617206, best pos: [1.28876143e+00 8.00801106e-01 1.20840033e+00 9.16120597e+01
 1.31801028e+02 3.75429416e-01 8.26480812e-07 2.83908835e-07
 2.68575059e-08]
2021-01-30 00:27:48,012 - pyswarms.single.local_best - INFO - Optimize for 500 iters with {'c1': 0.1, 'c2': 0.3, 'w': 0.9, 'k': 5, 'p': 2}
2021-01-30 00:28:23,966 - pyswarms.single.local_best - INFO - Optimization finished | best cost: 829.3468809324045, best pos: [1.19072672e+00 7.56365183e-01 1.28792361e+00 9.66595764e+01
 1.30523062e+02 3.69498451e-01 3.94416354e-07 5.69712363e-07
 1.85318764e-07]
2021-01-30 00:28:24,013 - pyswarms.single.local_best - INFO - Optimize for 500 iters with {'c1': 0.1, 'c2': 0.3, 'w': 0.9, 'k': 5, 'p': 2}
2021-01-30 00:29:00,171 - pyswarms.single.local_best - INFO - Optimization finished | best cost: 829.5337108767815, best pos: [1.44884330e+00 9.41678324e-01 1.42574768e+00 9.43552642e+01
 1.29171608e+02 2.50751869e-01 1.86519611e-07 6.37307523e-07
 3.01026992e-07]
2021-01-30 00:29:00,210 - pyswarms.single.local_best - INFO - Optimize for 500 iters with {'c1': 0.1, 'c2': 0.3, 'w': 0.9, 'k': 5, 'p': 2}
2021-01-30 00:29:35,963 - pyswarms.single.local_best - INFO - Optimization finished | best cost: 799.1002409624848, best pos: [1.73809033e+00 1.10263265e+00 1.81947951e+00 9.08685182e+01
 1.30764573e+02 1.81715994e-01 5.32554085e-07 4.08102005e-07
 1.99958378e-07]
2021-01-30 00:29:36,010 - pyswarms.single.local_best - INFO - Optimize for 500 iters with {'c1': 0.1, 'c2': 0.3, 'w': 0.9, 'k': 5, 'p': 2}
2021-01-30 00:30:10,622 - pyswarms.single.local_best - INFO - Optimization finished | best cost: 818.1228286792953, best pos: [1.34137963e+00 8.11339880e-01 1.25321329e+00 8.94814621e+01
 1.31226251e+02 3.64141340e-01 8.17827604e-07 1.64864860e-07
 8.95604113e-08]
2021-01-30 00:30:10,667 - pyswarms.single.local_best - INFO - Optimize for 500 iters with {'c1': 0.1, 'c2': 0.3, 'w': 0.9, 'k': 5, 'p': 2}
2021-01-30 00:30:47,485 - pyswarms.single.local_best - INFO - Optimization finished | best cost: 828.9093735045441, best pos: [1.64753689e+00 1.21799588e+00 1.70201388e+00 9.38665931e+01
 1.28094941e+02 1.51130246e-01 3.28950853e-07 6.58184477e-07
 3.57215713e-07]
2021-01-30 00:30:47,532 - pyswarms.single.local_best - INFO - Optimize for 500 iters with {'c1': 0.1, 'c2': 0.3, 'w': 0.9, 'k': 5, 'p': 2}
2021-01-30 00:31:23,086 - pyswarms.single.local_best - INFO - Optimization finished | best cost: 871.3558675583109, best pos: [1.53429700e+00 9.47337391e-01 1.56960094e+00 9.67053839e+01
 1.31343121e+02 2.45803652e-01 5.70225023e-07 7.63266511e-07
 7.30991532e-09]
2021-01-30 00:31:23,132 - pyswarms.single.local_best - INFO - Optimize for 500 iters with {'c1': 0.1, 'c2': 0.3, 'w': 0.9, 'k': 5, 'p': 2}
2021-01-30 00:32:00,054 - pyswarms.single.local_best - INFO - Optimization finished | best cost: 819.7986096913862, best pos: [1.40179747e+00 1.03417863e+00 1.71833314e+00 9.94348261e+01
 1.31589355e+02 2.11970115e-01 7.61995217e-07 1.97333456e-08
 4.05557242e-07]
2021-01-30 00:32:00,098 - pyswarms.single.local_best - INFO - Optimize for 500 iters with {'c1': 0.1, 'c2': 0.3, 'w': 0.9, 'k': 5, 'p': 2}
2021-01-30 00:32:36,590 - pyswarms.single.local_best - INFO - Optimization finished | best cost: 862.8237236872725, best pos: [1.42051894e+00 8.45512594e-01 1.44717364e+00 9.74501614e+01
 1.31136175e+02 2.94573814e-01 2.59502628e-07 6.65324825e-07
 8.61409626e-08]
2021-01-30 00:32:36,632 - pyswarms.single.local_best - INFO - Optimize for 500 iters with {'c1': 0.1, 'c2': 0.3, 'w': 0.9, 'k': 5, 'p': 2}
2021-01-30 00:33:12,928 - pyswarms.single.local_best - INFO - Optimization finished | best cost: 852.8796249331843, best pos: [1.61281977e+00 7.85069825e-01 1.10605358e+00 7.32623189e+01
 1.30146751e+02 4.10935997e-01 4.59125462e-07 4.72982038e-07
 5.16704398e-07]
2021-01-30 00:33:12,973 - pyswarms.single.local_best - INFO - Optimize for 500 iters with {'c1': 0.1, 'c2': 0.3, 'w': 0.9, 'k': 5, 'p': 2}
2021-01-30 00:33:49,378 - pyswarms.single.local_best - INFO - Optimization finished | best cost: 831.7809202072879, best pos: [1.17185700e+00 7.16151710e-01 1.18122169e+00 9.53413815e+01
 1.30936275e+02 4.24675686e-01 4.39310779e-07 2.68630057e-07
 1.13435747e-07]
2021-01-30 00:33:49,421 - pyswarms.single.local_best - INFO - Optimize for 500 iters with {'c1': 0.1, 'c2': 0.3, 'w': 0.9, 'k': 5, 'p': 2}
2021-01-30 00:34:24,902 - pyswarms.single.local_best - INFO - Optimization finished | best cost: 815.4744879655198, best pos: [1.35615102e+00 9.18144685e-01 1.39837936e+00 9.55820564e+01
 1.31138749e+02 2.72427198e-01 1.29544893e-07 1.75354872e-07
 4.90779782e-07]
2021-01-30 00:34:24,946 - pyswarms.single.local_best - INFO - Optimize for 500 iters with {'c1': 0.1, 'c2': 0.3, 'w': 0.9, 'k': 5, 'p': 2}
2021-01-30 00:35:01,607 - pyswarms.single.local_best - INFO - Optimization finished | best cost: 872.1755824959516, best pos: [1.51659467e+00 1.04448215e+00 1.52829656e+00 9.44128723e+01
 1.29155205e+02 2.14966808e-01 2.19425488e-07 4.95169627e-07
 3.09062129e-07]
2021-01-30 00:35:01,648 - pyswarms.single.local_best - INFO - Optimize for 500 iters with {'c1': 0.1, 'c2': 0.3, 'w': 0.9, 'k': 5, 'p': 2}
2021-01-30 00:35:36,987 - pyswarms.single.local_best - INFO - Optimization finished | best cost: 869.3270391415467, best pos: [1.89911063e+00 6.39584728e-01 9.80868096e-01 7.25616352e+01
 1.31634393e+02 5.51195230e-01 3.92998933e-07 5.11853266e-08
 5.19899279e-07]
2021-01-30 00:35:37,032 - pyswarms.single.local_best - INFO - Optimize for 500 iters with {'c1': 0.1, 'c2': 0.3, 'w': 0.9, 'k': 5, 'p': 2}
2021-01-30 00:36:12,892 - pyswarms.single.local_best - INFO - Optimization finished | best cost: 838.0036395181088, best pos: [1.30547903e+00 8.53580741e-01 1.41226785e+00 9.42158116e+01
 1.30901890e+02 3.12020520e-01 1.38606662e-07 3.88024310e-07
 3.36614304e-07]
2021-01-30 00:36:12,954 - pyswarms.single.local_best - INFO - Optimize for 500 iters with {'c1': 0.1, 'c2': 0.3, 'w': 0.9, 'k': 5, 'p': 2}
2021-01-30 00:36:40,156 - pyswarms.single.local_best - INFO - Optimization finished | best cost: 5771.623113221578, best pos: [1.67917285e+00 6.51564996e-01 9.23635362e+01 5.71683548e-01
 9.07791264e-07 9.66544125e-07 1.04278567e-06]
2021-01-30 00:36:40,201 - pyswarms.single.local_best - INFO - Optimize for 500 iters with {'c1': 0.1, 'c2': 0.3, 'w': 0.9, 'k': 5, 'p': 2}
2021-01-30 00:37:08,369 - pyswarms.single.local_best - INFO - Optimization finished | best cost: 5856.207191921887, best pos: [1.63903743e+00 6.74522663e-01 9.52978476e+01 5.35738547e-01
 5.15371484e-07 6.67639886e-07 1.03734019e-06]
2021-01-30 00:37:08,415 - pyswarms.single.local_best - INFO - Optimize for 500 iters with {'c1': 0.1, 'c2': 0.3, 'w': 0.9, 'k': 5, 'p': 2}
2021-01-30 00:37:35,681 - pyswarms.single.local_best - INFO - Optimization finished | best cost: 5778.4274933762945, best pos: [1.87072276e+00 6.06441771e-01 8.88031158e+01 6.49859968e-01
 8.82673396e-07 9.02188018e-07 8.72780555e-07]
2021-01-30 00:37:35,722 - pyswarms.single.local_best - INFO - Optimize for 500 iters with {'c1': 0.1, 'c2': 0.3, 'w': 0.9, 'k': 5, 'p': 2}
2021-01-30 00:38:04,275 - pyswarms.single.local_best - INFO - Optimization finished | best cost: 5793.8476809916565, best pos: [1.84013500e+00 6.63885307e-01 9.33019676e+01 5.46581630e-01
 5.58144044e-07 9.06197070e-07 5.46930166e-07]
2021-01-30 00:38:04,319 - pyswarms.single.local_best - INFO - Optimize for 500 iters with {'c1': 0.1, 'c2': 0.3, 'w': 0.9, 'k': 5, 'p': 2}
2021-01-30 00:38:30,735 - pyswarms.single.local_best - INFO - Optimization finished | best cost: 5954.891063221798, best pos: [1.70469398e+00 6.53356954e-01 9.41972761e+01 5.50574181e-01
 7.78792187e-07 4.30815107e-07 1.02114477e-06]
2021-01-30 00:38:30,780 - pyswarms.single.local_best - INFO - Optimize for 500 iters with {'c1': 0.1, 'c2': 0.3, 'w': 0.9, 'k': 5, 'p': 2}
2021-01-30 00:38:59,118 - pyswarms.single.local_best - INFO - Optimization finished | best cost: 5757.3247433963115, best pos: [1.79327809e+00 6.69527938e-01 9.32861273e+01 5.29613412e-01
 6.77384681e-07 8.29870919e-07 9.64122400e-07]
2021-01-30 00:38:59,163 - pyswarms.single.local_best - INFO - Optimize for 500 iters with {'c1': 0.1, 'c2': 0.3, 'w': 0.9, 'k': 5, 'p': 2}
2021-01-30 00:39:27,397 - pyswarms.single.local_best - INFO - Optimization finished | best cost: 5943.344117586202, best pos: [1.90930644e+00 7.33593609e-01 9.53163645e+01 4.75964722e-01
 1.05307632e-07 1.01345907e-06 4.76397641e-07]
2021-01-30 00:39:27,440 - pyswarms.single.local_best - INFO - Optimize for 500 iters with {'c1': 0.1, 'c2': 0.3, 'w': 0.9, 'k': 5, 'p': 2}
2021-01-30 00:39:58,055 - pyswarms.single.local_best - INFO - Optimization finished | best cost: 6139.54261684421, best pos: [1.85483213e+00 6.99611404e-01 9.13006696e+01 5.30549009e-01
 5.15316044e-07 5.84480827e-07 1.00304574e-06]
2021-01-30 00:39:58,094 - pyswarms.single.local_best - INFO - Optimize for 500 iters with {'c1': 0.1, 'c2': 0.3, 'w': 0.9, 'k': 5, 'p': 2}
2021-01-30 00:40:26,068 - pyswarms.single.local_best - INFO - Optimization finished | best cost: 5861.244862149486, best pos: [1.81176019e+00 6.58362432e-01 9.05719706e+01 5.73014040e-01
 4.46277804e-07 1.00526633e-06 1.06161026e-06]
2021-01-30 00:40:26,114 - pyswarms.single.local_best - INFO - Optimize for 500 iters with {'c1': 0.1, 'c2': 0.3, 'w': 0.9, 'k': 5, 'p': 2}
2021-01-30 00:40:54,215 - pyswarms.single.local_best - INFO - Optimization finished | best cost: 5820.135141371871, best pos: [1.97766431e+00 6.88857211e-01 9.01772785e+01 5.38780884e-01
 6.96107265e-07 7.42603539e-07 8.45156707e-07]
2021-01-30 00:40:54,261 - pyswarms.single.local_best - INFO - Optimize for 500 iters with {'c1': 0.1, 'c2': 0.3, 'w': 0.9, 'k': 5, 'p': 2}
2021-01-30 00:41:23,541 - pyswarms.single.local_best - INFO - Optimization finished | best cost: 5790.745864864602, best pos: [1.64257022e+00 7.33886937e-01 9.77319079e+01 4.57509494e-01
 7.25419491e-07 9.02893667e-07 1.07518530e-06]
2021-01-30 00:41:23,587 - pyswarms.single.local_best - INFO - Optimize for 500 iters with {'c1': 0.1, 'c2': 0.3, 'w': 0.9, 'k': 5, 'p': 2}
2021-01-30 00:41:51,283 - pyswarms.single.local_best - INFO - Optimization finished | best cost: 5904.871167996742, best pos: [1.71013566e+00 6.25484383e-01 9.25440393e+01 6.06359885e-01
 7.19988090e-07 5.93485174e-07 8.87546945e-07]
2021-01-30 00:41:51,330 - pyswarms.single.local_best - INFO - Optimize for 500 iters with {'c1': 0.1, 'c2': 0.3, 'w': 0.9, 'k': 5, 'p': 2}
2021-01-30 00:42:19,860 - pyswarms.single.local_best - INFO - Optimization finished | best cost: 5808.125133815471, best pos: [1.66455937e+00 6.98110571e-01 9.51272631e+01 5.05936716e-01
 6.55425920e-07 1.08440646e-06 9.90820746e-07]
2021-01-30 00:42:19,905 - pyswarms.single.local_best - INFO - Optimize for 500 iters with {'c1': 0.1, 'c2': 0.3, 'w': 0.9, 'k': 5, 'p': 2}
2021-01-30 00:42:47,061 - pyswarms.single.local_best - INFO - Optimization finished | best cost: 5829.2062612803375, best pos: [1.76204587e+00 6.75810897e-01 9.42066888e+01 5.27955350e-01
 7.23989532e-07 9.50753367e-07 6.85943023e-07]
2021-01-30 00:42:47,107 - pyswarms.single.local_best - INFO - Optimize for 500 iters with {'c1': 0.1, 'c2': 0.3, 'w': 0.9, 'k': 5, 'p': 2}
2021-01-30 00:43:13,694 - pyswarms.single.local_best - INFO - Optimization finished | best cost: 5831.626565038743, best pos: [1.93624031e+00 7.63716681e-01 9.50335035e+01 4.37625050e-01
 5.73750972e-07 1.37406880e-07 9.69605979e-07]
2021-01-30 00:43:13,739 - pyswarms.single.local_best - INFO - Optimize for 500 iters with {'c1': 0.1, 'c2': 0.3, 'w': 0.9, 'k': 5, 'p': 2}
2021-01-30 00:43:42,570 - pyswarms.single.local_best - INFO - Optimization finished | best cost: 5890.116890179158, best pos: [1.73617855e+00 6.53345834e-01 9.31239593e+01 5.58472092e-01
 4.94222297e-07 1.00681781e-06 8.94809162e-07]
2021-01-30 00:43:42,616 - pyswarms.single.local_best - INFO - Optimize for 500 iters with {'c1': 0.1, 'c2': 0.3, 'w': 0.9, 'k': 5, 'p': 2}
2021-01-30 00:44:10,875 - pyswarms.single.local_best - INFO - Optimization finished | best cost: 5780.1439301003065, best pos: [1.78219882e+00 7.33593526e-01 9.35343312e+01 4.81247087e-01
 1.01094551e-06 7.16158955e-07 1.03578467e-06]
2021-01-30 00:44:10,923 - pyswarms.single.local_best - INFO - Optimize for 500 iters with {'c1': 0.1, 'c2': 0.3, 'w': 0.9, 'k': 5, 'p': 2}
2021-01-30 00:44:39,103 - pyswarms.single.local_best - INFO - Optimization finished | best cost: 6008.486008028095, best pos: [1.61063224e+00 6.75083919e-01 9.63480922e+01 5.29877964e-01
 5.27278295e-07 9.69777391e-07 8.31766970e-07]
2021-01-30 00:44:39,148 - pyswarms.single.local_best - INFO - Optimize for 500 iters with {'c1': 0.1, 'c2': 0.3, 'w': 0.9, 'k': 5, 'p': 2}
2021-01-30 00:45:06,999 - pyswarms.single.local_best - INFO - Optimization finished | best cost: 6022.117424224907, best pos: [1.88178377e+00 7.93699964e-01 9.47702344e+01 4.14380046e-01
 8.43720921e-07 9.32345813e-07 9.85802364e-07]
2021-01-30 00:45:07,041 - pyswarms.single.local_best - INFO - Optimize for 500 iters with {'c1': 0.1, 'c2': 0.3, 'w': 0.9, 'k': 5, 'p': 2}
2021-01-30 00:45:34,865 - pyswarms.single.local_best - INFO - Optimization finished | best cost: 5922.730543898618, best pos: [1.62702439e+00 7.14823059e-01 9.49849568e+01 5.06170383e-01
 6.28701503e-07 9.55011762e-07 9.57291204e-07]
2021-01-30 00:45:34,913 - pyswarms.single.local_best - INFO - Optimize for 500 iters with {'c1': 0.1, 'c2': 0.3, 'w': 0.9, 'k': 5, 'p': 2}
2021-01-30 00:46:03,610 - pyswarms.single.local_best - INFO - Optimization finished | best cost: 5811.895771866001, best pos: [1.75657458e+00 5.75116754e-01 9.12916694e+01 6.68097382e-01
 1.99256137e-07 9.32373047e-07 7.81058497e-07]
2021-01-30 00:46:03,657 - pyswarms.single.local_best - INFO - Optimize for 500 iters with {'c1': 0.1, 'c2': 0.3, 'w': 0.9, 'k': 5, 'p': 2}
2021-01-30 00:46:31,577 - pyswarms.single.local_best - INFO - Optimization finished | best cost: 5749.496258430461, best pos: [1.68373772e+00 6.48448727e-01 9.38693865e+01 5.66214600e-01
 5.61929956e-07 9.65112385e-07 8.36638601e-07]
2021-01-30 00:46:31,624 - pyswarms.single.local_best - INFO - Optimize for 500 iters with {'c1': 0.1, 'c2': 0.3, 'w': 0.9, 'k': 5, 'p': 2}
2021-01-30 00:46:58,601 - pyswarms.single.local_best - INFO - Optimization finished | best cost: 5717.6367086107175, best pos: [1.83504096e+00 7.25988909e-01 9.30818209e+01 4.88767578e-01
 7.05779005e-07 6.29344230e-07 1.01184441e-06]
2021-01-30 00:46:58,646 - pyswarms.single.local_best - INFO - Optimize for 500 iters with {'c1': 0.1, 'c2': 0.3, 'w': 0.9, 'k': 5, 'p': 2}
2021-01-30 00:47:25,463 - pyswarms.single.local_best - INFO - Optimization finished | best cost: 5701.987431620115, best pos: [1.68437219e+00 6.42753843e-01 9.31174432e+01 5.84187241e-01
 9.55591587e-07 5.33563496e-07 8.65242994e-07]
2021-01-30 00:47:25,508 - pyswarms.single.local_best - INFO - Optimize for 500 iters with {'c1': 0.1, 'c2': 0.3, 'w': 0.9, 'k': 5, 'p': 2}
2021-01-30 00:47:53,392 - pyswarms.single.local_best - INFO - Optimization finished | best cost: 5970.712668449592, best pos: [1.81359502e+00 7.16176316e-01 9.47179423e+01 4.74992765e-01
 7.45449795e-07 6.28914017e-07 1.04528232e-06]
2021-01-30 00:47:53,437 - pyswarms.single.local_best - INFO - Optimize for 500 iters with {'c1': 0.1, 'c2': 0.3, 'w': 0.9, 'k': 5, 'p': 2}
2021-01-30 00:48:21,024 - pyswarms.single.local_best - INFO - Optimization finished | best cost: 6085.6663711376805, best pos: [1.55752477e+00 6.72485123e-01 9.68091927e+01 5.54966704e-01
 9.33719234e-07 3.77589562e-07 7.80153538e-07]
2021-01-30 00:48:21,070 - pyswarms.single.local_best - INFO - Optimize for 500 iters with {'c1': 0.1, 'c2': 0.3, 'w': 0.9, 'k': 5, 'p': 2}
2021-01-30 00:48:49,504 - pyswarms.single.local_best - INFO - Optimization finished | best cost: 5891.468574127014, best pos: [1.75697331e+00 7.75892533e-01 9.80460152e+01 4.27019927e-01
 3.18283470e-07 4.91571096e-07 9.66532237e-07]
2021-01-30 00:48:49,547 - pyswarms.single.local_best - INFO - Optimize for 500 iters with {'c1': 0.1, 'c2': 0.3, 'w': 0.9, 'k': 5, 'p': 2}
2021-01-30 00:49:16,950 - pyswarms.single.local_best - INFO - Optimization finished | best cost: 5710.624970933803, best pos: [1.48908480e+00 6.40801334e-01 9.62576833e+01 5.65944759e-01
 1.02717896e-06 8.86067437e-07 1.02935133e-06]
2021-01-30 00:49:16,986 - pyswarms.single.local_best - INFO - Optimize for 500 iters with {'c1': 0.1, 'c2': 0.3, 'w': 0.9, 'k': 5, 'p': 2}
2021-01-30 00:49:44,105 - pyswarms.single.local_best - INFO - Optimization finished | best cost: 5686.657924561049, best pos: [1.86542032e+00 7.85124355e-01 9.44780164e+01 4.31813769e-01
 5.27004270e-07 6.00294769e-07 1.06243922e-06]
2021-01-30 00:49:44,143 - pyswarms.single.local_best - INFO - Optimize for 500 iters with {'c1': 0.1, 'c2': 0.3, 'w': 0.9, 'k': 5, 'p': 2}
2021-01-30 00:50:12,845 - pyswarms.single.local_best - INFO - Optimization finished | best cost: 5854.145833667167, best pos: [1.82145282e+00 6.73085164e-01 9.26375655e+01 5.41756995e-01
 6.22024774e-07 8.14734357e-07 7.60961379e-07]
2021-01-30 00:50:12,890 - pyswarms.single.local_best - INFO - Optimize for 500 iters with {'c1': 0.1, 'c2': 0.3, 'w': 0.9, 'k': 5, 'p': 2}
2021-01-30 00:50:40,944 - pyswarms.single.local_best - INFO - Optimization finished | best cost: 5829.214254320189, best pos: [1.53292384e+00 6.94507732e-01 9.77733145e+01 5.07110555e-01
 6.70506246e-07 8.13175571e-07 1.06766895e-06]
2021-01-30 00:50:40,988 - pyswarms.single.local_best - INFO - Optimize for 500 iters with {'c1': 0.1, 'c2': 0.3, 'w': 0.9, 'k': 5, 'p': 2}
2021-01-30 00:51:09,387 - pyswarms.single.local_best - INFO - Optimization finished | best cost: 5859.833758389902, best pos: [1.51043388e+00 6.38695873e-01 9.57816306e+01 5.77361135e-01
 5.69986120e-07 1.02464143e-06 1.01335969e-06]
2021-01-30 00:51:09,430 - pyswarms.single.local_best - INFO - Optimize for 500 iters with {'c1': 0.1, 'c2': 0.3, 'w': 0.9, 'k': 5, 'p': 2}
2021-01-30 00:51:38,092 - pyswarms.single.local_best - INFO - Optimization finished | best cost: 5720.840372720648, best pos: [1.64677123e+00 6.07328303e-01 9.19410512e+01 6.30853131e-01
 6.53672276e-07 7.82614172e-07 1.07715267e-06]
2021-01-30 00:51:38,135 - pyswarms.single.local_best - INFO - Optimize for 500 iters with {'c1': 0.1, 'c2': 0.3, 'w': 0.9, 'k': 5, 'p': 2}
2021-01-30 00:52:06,151 - pyswarms.single.local_best - INFO - Optimization finished | best cost: 5913.071299199935, best pos: [1.67391785e+00 6.99372143e-01 9.64414578e+01 5.05525418e-01
 5.80962382e-07 2.90225553e-07 1.02115177e-06]
2021-01-30 00:52:06,196 - pyswarms.single.local_best - INFO - Optimize for 500 iters with {'c1': 0.1, 'c2': 0.3, 'w': 0.9, 'k': 5, 'p': 2}
2021-01-30 00:52:33,607 - pyswarms.single.local_best - INFO - Optimization finished | best cost: 5823.55081670253, best pos: [1.94613794e+00 7.46131036e-01 9.26556675e+01 4.58435813e-01
 7.46941564e-07 9.62420187e-07 9.55806842e-07]
2021-01-30 00:52:33,651 - pyswarms.single.local_best - INFO - Optimize for 500 iters with {'c1': 0.1, 'c2': 0.3, 'w': 0.9, 'k': 5, 'p': 2}
2021-01-30 00:53:02,109 - pyswarms.single.local_best - INFO - Optimization finished | best cost: 5918.845091646253, best pos: [1.63703761e+00 6.93377653e-01 9.66132097e+01 5.03714193e-01
 4.90590707e-07 1.04422750e-06 9.02808145e-07]
2021-01-30 00:53:02,154 - pyswarms.single.local_best - INFO - Optimize for 500 iters with {'c1': 0.1, 'c2': 0.3, 'w': 0.9, 'k': 5, 'p': 2}
2021-01-30 00:53:29,622 - pyswarms.single.local_best - INFO - Optimization finished | best cost: 6014.70153273056, best pos: [1.59252174e+00 6.43575962e-01 9.49813502e+01 5.71389149e-01
 6.40235821e-07 1.07881504e-06 8.20785117e-07]
2021-01-30 00:53:29,663 - pyswarms.single.local_best - INFO - Optimize for 500 iters with {'c1': 0.1, 'c2': 0.3, 'w': 0.9, 'k': 5, 'p': 2}
2021-01-30 00:53:57,281 - pyswarms.single.local_best - INFO - Optimization finished | best cost: 5775.603457093633, best pos: [1.58754866e+00 6.76539351e-01 9.64282882e+01 5.16747518e-01
 6.63047954e-07 1.00838409e-06 1.06903208e-06]
2021-01-30 00:53:57,324 - pyswarms.single.local_best - INFO - Optimize for 500 iters with {'c1': 0.1, 'c2': 0.3, 'w': 0.9, 'k': 5, 'p': 2}
2021-01-30 00:54:24,951 - pyswarms.single.local_best - INFO - Optimization finished | best cost: 5975.849802534824, best pos: [1.88800748e+00 6.47020230e-01 9.03470930e+01 5.90078961e-01
 1.03441176e-06 5.51442381e-07 8.33118395e-07]
2021-01-30 00:54:24,998 - pyswarms.single.local_best - INFO - Optimize for 500 iters with {'c1': 0.1, 'c2': 0.3, 'w': 0.9, 'k': 5, 'p': 2}
2021-01-30 00:54:53,184 - pyswarms.single.local_best - INFO - Optimization finished | best cost: 5928.134174327076, best pos: [1.85567720e+00 6.38032970e-01 9.24634702e+01 5.80543147e-01
 7.50861923e-07 6.79436621e-07 5.56492374e-07]
2021-01-30 00:54:53,229 - pyswarms.single.local_best - INFO - Optimize for 500 iters with {'c1': 0.1, 'c2': 0.3, 'w': 0.9, 'k': 5, 'p': 2}
2021-01-30 00:55:21,067 - pyswarms.single.local_best - INFO - Optimization finished | best cost: 5995.601829751491, best pos: [1.68496308e+00 7.01684410e-01 9.61403947e+01 4.95424535e-01
 4.46870824e-07 5.89461577e-07 1.08090360e-06]
2021-01-30 00:55:21,113 - pyswarms.single.local_best - INFO - Optimize for 500 iters with {'c1': 0.1, 'c2': 0.3, 'w': 0.9, 'k': 5, 'p': 2}
2021-01-30 00:55:49,428 - pyswarms.single.local_best - INFO - Optimization finished | best cost: 5868.939502312393, best pos: [1.70004982e+00 6.03439357e-01 9.23333535e+01 6.16427690e-01
 4.86137548e-07 1.01704492e-06 9.89818697e-07]
2021-01-30 00:55:49,472 - pyswarms.single.local_best - INFO - Optimize for 500 iters with {'c1': 0.1, 'c2': 0.3, 'w': 0.9, 'k': 5, 'p': 2}
2021-01-30 00:56:17,599 - pyswarms.single.local_best - INFO - Optimization finished | best cost: 5752.921531871036, best pos: [1.99103429e+00 6.89714008e-01 9.07499157e+01 5.37306314e-01
 4.61622356e-07 3.66666663e-07 9.66284384e-07]
2021-01-30 00:56:17,644 - pyswarms.single.local_best - INFO - Optimize for 500 iters with {'c1': 0.1, 'c2': 0.3, 'w': 0.9, 'k': 5, 'p': 2}
2021-01-30 00:56:46,651 - pyswarms.single.local_best - INFO - Optimization finished | best cost: 6022.076252647972, best pos: [1.76969198e+00 6.19560626e-01 9.42409839e+01 5.95366961e-01
 5.80986365e-07 4.23675880e-07 5.74034061e-07]
2021-01-30 00:56:46,696 - pyswarms.single.local_best - INFO - Optimize for 500 iters with {'c1': 0.1, 'c2': 0.3, 'w': 0.9, 'k': 5, 'p': 2}
2021-01-30 00:57:13,425 - pyswarms.single.local_best - INFO - Optimization finished | best cost: 5971.544885508285, best pos: [1.95096409e+00 6.87708123e-01 9.03495613e+01 5.37341995e-01
 6.44547460e-07 7.58416861e-07 9.93475080e-07]
2021-01-30 00:57:13,470 - pyswarms.single.local_best - INFO - Optimize for 500 iters with {'c1': 0.1, 'c2': 0.3, 'w': 0.9, 'k': 5, 'p': 2}
2021-01-30 00:57:40,681 - pyswarms.single.local_best - INFO - Optimization finished | best cost: 5933.539605123489, best pos: [1.81551632e+00 6.61748035e-01 9.17324884e+01 5.65536622e-01
 1.05804195e-06 8.57209956e-07 6.47967304e-07]
2021-01-30 00:57:40,726 - pyswarms.single.local_best - INFO - Optimize for 500 iters with {'c1': 0.1, 'c2': 0.3, 'w': 0.9, 'k': 5, 'p': 2}
2021-01-30 00:58:07,118 - pyswarms.single.local_best - INFO - Optimization finished | best cost: 5650.927131814913, best pos: [1.68937690e+00 6.06503285e-01 9.38932872e+01 6.05557384e-01
 9.55510933e-07 6.64974960e-07 7.16605326e-07]
2021-01-30 00:58:07,161 - pyswarms.single.local_best - INFO - Optimize for 500 iters with {'c1': 0.1, 'c2': 0.3, 'w': 0.9, 'k': 5, 'p': 2}
2021-01-30 00:58:36,640 - pyswarms.single.local_best - INFO - Optimization finished | best cost: 5806.573699387082, best pos: [1.68013954e+00 6.07169111e-01 9.27479753e+01 6.36934384e-01
 1.15286755e-07 8.91901325e-07 6.24011841e-07]
2021-01-30 00:58:36,687 - pyswarms.single.local_best - INFO - Optimize for 500 iters with {'c1': 0.1, 'c2': 0.3, 'w': 0.9, 'k': 5, 'p': 2}
2021-01-30 00:59:04,439 - pyswarms.single.local_best - INFO - Optimization finished | best cost: 5720.508731393309, best pos: [1.97745976e+00 7.43499848e-01 9.19262601e+01 4.70031535e-01
 3.41535170e-07 6.28057806e-07 1.08234638e-06]
2021-01-30 00:59:04,483 - pyswarms.single.local_best - INFO - Optimize for 500 iters with {'c1': 0.1, 'c2': 0.3, 'w': 0.9, 'k': 5, 'p': 2}
2021-01-30 00:59:32,820 - pyswarms.single.local_best - INFO - Optimization finished | best cost: 5892.346875442759, best pos: [1.78910910e+00 7.22440846e-01 9.29706075e+01 5.05129304e-01
 6.32875446e-08 8.33682351e-07 1.01166838e-06]
2021-01-30 00:59:32,870 - pyswarms.single.local_best - INFO - Optimize for 500 iters with {'c1': 0.1, 'c2': 0.3, 'w': 0.9, 'k': 5, 'p': 2}
2021-01-30 01:00:01,423 - pyswarms.single.local_best - INFO - Optimization finished | best cost: 5740.4516079597215, best pos: [1.90369149e+00 8.79906123e-01 9.55379280e+01 3.69667746e-01
 9.35006122e-07 4.89146664e-07 1.01622031e-06]
2021-01-30 01:00:01,476 - pyswarms.single.local_best - INFO - Optimize for 500 iters with {'c1': 0.1, 'c2': 0.3, 'w': 0.9, 'k': 5, 'p': 2}
2021-01-30 01:00:27,558 - pyswarms.single.local_best - INFO - Optimization finished | best cost: 5886.275302625467, best pos: [1.67089963e+00 6.36844446e-01 9.32075101e+01 5.83422963e-01
 5.71424554e-07 6.15303185e-07 1.03731431e-06]
2021-01-30 01:00:27,596 - pyswarms.single.local_best - INFO - Optimize for 500 iters with {'c1': 0.1, 'c2': 0.3, 'w': 0.9, 'k': 5, 'p': 2}
2021-01-30 01:00:54,268 - pyswarms.single.local_best - INFO - Optimization finished | best cost: 5862.89945373243, best pos: [1.99128609e+00 6.59603059e-01 8.89503760e+01 5.91982012e-01
 6.99751676e-07 7.91001672e-07 7.30703631e-07]
2021-01-30 01:00:54,311 - pyswarms.single.local_best - INFO - Optimize for 500 iters with {'c1': 0.1, 'c2': 0.3, 'w': 0.9, 'k': 5, 'p': 2}
2021-01-30 01:01:22,668 - pyswarms.single.local_best - INFO - Optimization finished | best cost: 5773.123278165277, best pos: [1.57692145e+00 6.63378874e-01 9.52656183e+01 5.44547705e-01
 5.76720949e-07 9.56581384e-07 1.08747210e-06]
2021-01-30 01:01:22,719 - pyswarms.single.local_best - INFO - Optimize for 500 iters with {'c1': 0.1, 'c2': 0.3, 'w': 0.9, 'k': 5, 'p': 2}
2021-01-30 01:01:51,573 - pyswarms.single.local_best - INFO - Optimization finished | best cost: 5824.374942093736, best pos: [1.58729120e+00 6.08867404e-01 9.39852368e+01 6.19864858e-01
 7.18501418e-07 5.21381552e-07 9.63537414e-07]
2021-01-30 01:01:51,614 - pyswarms.single.local_best - INFO - Optimize for 500 iters with {'c1': 0.1, 'c2': 0.3, 'w': 0.9, 'k': 5, 'p': 2}
2021-01-30 01:02:20,584 - pyswarms.single.local_best - INFO - Optimization finished | best cost: 5983.400016198262, best pos: [1.87508287e+00 8.17277734e-01 9.36404994e+01 4.23833629e-01
 8.63370666e-07 5.04571330e-07 9.96344605e-07]
2021-01-30 01:02:20,631 - pyswarms.single.local_best - INFO - Optimize for 500 iters with {'c1': 0.1, 'c2': 0.3, 'w': 0.9, 'k': 5, 'p': 2}
2021-01-30 01:02:47,889 - pyswarms.single.local_best - INFO - Optimization finished | best cost: 5781.823110547126, best pos: [1.71006618e+00 7.19032891e-01 9.66357379e+01 4.69565902e-01
 3.49904893e-07 9.51349136e-07 1.02823853e-06]
2021-01-30 01:02:47,934 - pyswarms.single.local_best - INFO - Optimize for 500 iters with {'c1': 0.1, 'c2': 0.3, 'w': 0.9, 'k': 5, 'p': 2}
2021-01-30 01:03:14,560 - pyswarms.single.local_best - INFO - Optimization finished | best cost: 6157.627545807366, best pos: [1.92626039e+00 9.28978112e-01 9.75947859e+01 3.25106849e-01
 5.29195810e-07 7.61271557e-07 1.05550522e-06]
2021-01-30 01:03:14,603 - pyswarms.single.local_best - INFO - Optimize for 500 iters with {'c1': 0.1, 'c2': 0.3, 'w': 0.9, 'k': 5, 'p': 2}
2021-01-30 01:03:41,577 - pyswarms.single.local_best - INFO - Optimization finished | best cost: 5690.299020276607, best pos: [1.77046398e+00 6.57058721e-01 9.13428461e+01 5.66632767e-01
 6.57754600e-07 1.02223754e-06 1.02095651e-06]
2021-01-30 01:03:41,623 - pyswarms.single.local_best - INFO - Optimize for 500 iters with {'c1': 0.1, 'c2': 0.3, 'w': 0.9, 'k': 5, 'p': 2}
2021-01-30 01:04:10,263 - pyswarms.single.local_best - INFO - Optimization finished | best cost: 5827.076358656504, best pos: [1.85804068e+00 6.67672042e-01 9.21505534e+01 5.42919215e-01
 2.34698832e-07 1.06352117e-06 9.13755940e-07]
2021-01-30 01:04:10,308 - pyswarms.single.local_best - INFO - Optimize for 500 iters with {'c1': 0.1, 'c2': 0.3, 'w': 0.9, 'k': 5, 'p': 2}
2021-01-30 01:04:38,124 - pyswarms.single.local_best - INFO - Optimization finished | best cost: 5943.49052328329, best pos: [1.97997429e+00 6.68406671e-01 9.15631045e+01 5.56229647e-01
 2.90350775e-07 7.99425789e-07 5.66294729e-07]
2021-01-30 01:04:38,165 - pyswarms.single.local_best - INFO - Optimize for 500 iters with {'c1': 0.1, 'c2': 0.3, 'w': 0.9, 'k': 5, 'p': 2}
2021-01-30 01:05:07,456 - pyswarms.single.local_best - INFO - Optimization finished | best cost: 6024.975469037234, best pos: [1.92367610e+00 6.82509340e-01 8.81111626e+01 5.67289630e-01
 1.06117876e-06 1.02460761e-06 9.74412766e-07]
2021-01-30 01:05:07,510 - pyswarms.single.local_best - INFO - Optimize for 500 iters with {'c1': 0.1, 'c2': 0.3, 'w': 0.9, 'k': 5, 'p': 2}
2021-01-30 01:05:35,729 - pyswarms.single.local_best - INFO - Optimization finished | best cost: 5876.245179810794, best pos: [1.80801121e+00 5.90063050e-01 9.14583879e+01 6.57595713e-01
 1.05151224e-06 3.72716819e-07 5.67161980e-07]
2021-01-30 01:05:35,776 - pyswarms.single.local_best - INFO - Optimize for 500 iters with {'c1': 0.1, 'c2': 0.3, 'w': 0.9, 'k': 5, 'p': 2}
2021-01-30 01:06:03,933 - pyswarms.single.local_best - INFO - Optimization finished | best cost: 5819.146717134081, best pos: [1.61922640e+00 6.96971487e-01 9.56298807e+01 5.14460601e-01
 9.44945782e-07 5.31547742e-07 1.08230050e-06]
2021-01-30 01:06:03,974 - pyswarms.single.local_best - INFO - Optimize for 500 iters with {'c1': 0.1, 'c2': 0.3, 'w': 0.9, 'k': 5, 'p': 2}
2021-01-30 01:06:32,274 - pyswarms.single.local_best - INFO - Optimization finished | best cost: 5942.2396913736575, best pos: [1.78183099e+00 7.39420565e-01 9.54029351e+01 4.56562575e-01
 8.94933341e-07 7.61558024e-07 9.91750642e-07]
2021-01-30 01:06:32,319 - pyswarms.single.local_best - INFO - Optimize for 500 iters with {'c1': 0.1, 'c2': 0.3, 'w': 0.9, 'k': 5, 'p': 2}
2021-01-30 01:06:58,985 - pyswarms.single.local_best - INFO - Optimization finished | best cost: 6089.717588131763, best pos: [1.70201233e+00 6.97315717e-01 9.64315899e+01 4.98059034e-01
 1.51574484e-07 6.59833994e-07 8.64487831e-07]
2021-01-30 01:06:59,028 - pyswarms.single.local_best - INFO - Optimize for 500 iters with {'c1': 0.1, 'c2': 0.3, 'w': 0.9, 'k': 5, 'p': 2}
2021-01-30 01:07:26,347 - pyswarms.single.local_best - INFO - Optimization finished | best cost: 5887.363767844446, best pos: [1.83722929e+00 7.00557625e-01 9.24626388e+01 5.14502285e-01
 1.59291602e-07 9.08193034e-07 1.04916385e-06]
2021-01-30 01:07:26,393 - pyswarms.single.local_best - INFO - Optimize for 500 iters with {'c1': 0.1, 'c2': 0.3, 'w': 0.9, 'k': 5, 'p': 2}
2021-01-30 01:07:54,601 - pyswarms.single.local_best - INFO - Optimization finished | best cost: 5880.339145948298, best pos: [1.91091166e+00 6.02241763e-01 9.09683159e+01 6.35604493e-01
 4.84910589e-07 5.12524441e-07 6.32977217e-07]
2021-01-30 01:07:54,649 - pyswarms.single.local_best - INFO - Optimize for 500 iters with {'c1': 0.1, 'c2': 0.3, 'w': 0.9, 'k': 5, 'p': 2}
2021-01-30 01:08:24,087 - pyswarms.single.local_best - INFO - Optimization finished | best cost: 5774.755456186582, best pos: [1.72723318e+00 6.22063179e-01 9.24450451e+01 5.97635110e-01
 7.22093150e-07 6.27214546e-07 1.00549085e-06]
2021-01-30 01:08:24,142 - pyswarms.single.local_best - INFO - Optimize for 500 iters with {'c1': 0.1, 'c2': 0.3, 'w': 0.9, 'k': 5, 'p': 2}
2021-01-30 01:08:52,310 - pyswarms.single.local_best - INFO - Optimization finished | best cost: 5744.7040078477285, best pos: [1.73924124e+00 7.30053268e-01 9.55928219e+01 4.76744077e-01
 5.58295729e-07 4.77227074e-07 1.04514762e-06]
2021-01-30 01:08:52,355 - pyswarms.single.local_best - INFO - Optimize for 500 iters with {'c1': 0.1, 'c2': 0.3, 'w': 0.9, 'k': 5, 'p': 2}
2021-01-30 01:09:20,212 - pyswarms.single.local_best - INFO - Optimization finished | best cost: 5764.392277744421, best pos: [1.98270207e+00 6.67348595e-01 9.19728290e+01 5.49478476e-01
 1.58992607e-07 5.46939077e-07 7.26616670e-07]
2021-01-30 01:09:20,260 - pyswarms.single.local_best - INFO - Optimize for 500 iters with {'c1': 0.1, 'c2': 0.3, 'w': 0.9, 'k': 5, 'p': 2}
2021-01-30 01:09:49,737 - pyswarms.single.local_best - INFO - Optimization finished | best cost: 5802.067587313267, best pos: [1.72133254e+00 7.11178107e-01 9.27554900e+01 5.23159395e-01
 2.32967430e-07 8.35830181e-07 1.07358278e-06]
2021-01-30 01:09:49,782 - pyswarms.single.local_best - INFO - Optimize for 500 iters with {'c1': 0.1, 'c2': 0.3, 'w': 0.9, 'k': 5, 'p': 2}
2021-01-30 01:10:18,900 - pyswarms.single.local_best - INFO - Optimization finished | best cost: 5816.681675007493, best pos: [1.61342393e+00 5.95521382e-01 9.36045277e+01 6.43646388e-01
 9.64509689e-07 2.06292390e-07 8.20707460e-07]
2021-01-30 01:10:18,945 - pyswarms.single.local_best - INFO - Optimize for 500 iters with {'c1': 0.1, 'c2': 0.3, 'w': 0.9, 'k': 5, 'p': 2}
2021-01-30 01:10:47,022 - pyswarms.single.local_best - INFO - Optimization finished | best cost: 5831.531764814027, best pos: [1.91137919e+00 7.71451656e-01 9.31663689e+01 4.41171993e-01
 9.22030758e-07 1.07768376e-06 9.04488316e-07]
2021-01-30 01:10:47,064 - pyswarms.single.local_best - INFO - Optimize for 500 iters with {'c1': 0.1, 'c2': 0.3, 'w': 0.9, 'k': 5, 'p': 2}
2021-01-30 01:11:14,398 - pyswarms.single.local_best - INFO - Optimization finished | best cost: 5885.612092141799, best pos: [1.85620741e+00 6.76764609e-01 9.33498699e+01 5.21113003e-01
 1.77582606e-07 7.01561013e-07 9.52154376e-07]
2021-01-30 01:11:14,440 - pyswarms.single.local_best - INFO - Optimize for 500 iters with {'c1': 0.1, 'c2': 0.3, 'w': 0.9, 'k': 5, 'p': 2}
2021-01-30 01:11:41,790 - pyswarms.single.local_best - INFO - Optimization finished | best cost: 5871.026285241373, best pos: [1.55533871e+00 6.78037735e-01 9.50084904e+01 5.53268923e-01
 6.56754066e-07 6.22410094e-07 1.08162572e-06]
2021-01-30 01:11:41,837 - pyswarms.single.local_best - INFO - Optimize for 500 iters with {'c1': 0.1, 'c2': 0.3, 'w': 0.9, 'k': 5, 'p': 2}
2021-01-30 01:12:10,125 - pyswarms.single.local_best - INFO - Optimization finished | best cost: 5823.750760858101, best pos: [1.65792393e+00 6.64077314e-01 9.58004154e+01 5.37571834e-01
 7.84827644e-07 1.02710402e-06 6.11646800e-07]
2021-01-30 01:12:10,165 - pyswarms.single.local_best - INFO - Optimize for 500 iters with {'c1': 0.1, 'c2': 0.3, 'w': 0.9, 'k': 5, 'p': 2}
2021-01-30 01:12:38,154 - pyswarms.single.local_best - INFO - Optimization finished | best cost: 6080.523818054078, best pos: [1.97475423e+00 7.83594986e-01 9.50814500e+01 4.16062695e-01
 2.56507828e-07 4.06424019e-07 9.91347371e-07]
2021-01-30 01:12:38,197 - pyswarms.single.local_best - INFO - Optimize for 500 iters with {'c1': 0.1, 'c2': 0.3, 'w': 0.9, 'k': 5, 'p': 2}
2021-01-30 01:13:07,089 - pyswarms.single.local_best - INFO - Optimization finished | best cost: 6064.281717880084, best pos: [1.78358175e+00 6.52676746e-01 9.27410876e+01 5.61399249e-01
 8.23624669e-07 2.89179416e-07 1.04803759e-06]
2021-01-30 01:13:07,133 - pyswarms.single.local_best - INFO - Optimize for 500 iters with {'c1': 0.1, 'c2': 0.3, 'w': 0.9, 'k': 5, 'p': 2}
2021-01-30 01:13:36,526 - pyswarms.single.local_best - INFO - Optimization finished | best cost: 5918.991515152566, best pos: [1.92027869e+00 6.49263683e-01 9.10845041e+01 5.66966197e-01
 3.69556751e-07 6.93122595e-07 9.33978343e-07]
2021-01-30 01:13:36,573 - pyswarms.single.local_best - INFO - Optimize for 500 iters with {'c1': 0.1, 'c2': 0.3, 'w': 0.9, 'k': 5, 'p': 2}
2021-01-30 01:14:05,116 - pyswarms.single.local_best - INFO - Optimization finished | best cost: 5765.64018459654, best pos: [1.70743140e+00 6.21107194e-01 9.29275585e+01 6.16043270e-01
 7.15446142e-07 5.67227744e-07 6.64138305e-07]
2021-01-30 01:14:05,161 - pyswarms.single.local_best - INFO - Optimize for 500 iters with {'c1': 0.1, 'c2': 0.3, 'w': 0.9, 'k': 5, 'p': 2}
2021-01-30 01:14:34,139 - pyswarms.single.local_best - INFO - Optimization finished | best cost: 5803.707821454265, best pos: [1.70392941e+00 6.33511314e-01 9.37606698e+01 5.77956704e-01
 9.87739848e-07 9.48872537e-07 6.23367726e-07]
2021-01-30 01:14:34,185 - pyswarms.single.local_best - INFO - Optimize for 500 iters with {'c1': 0.1, 'c2': 0.3, 'w': 0.9, 'k': 5, 'p': 2}
2021-01-30 01:15:01,441 - pyswarms.single.local_best - INFO - Optimization finished | best cost: 5879.233701493218, best pos: [1.85578293e+00 6.37605145e-01 8.95535903e+01 6.05406534e-01
 8.96546099e-07 9.07161192e-07 9.01043925e-07]
2021-01-30 01:15:01,485 - pyswarms.single.local_best - INFO - Optimize for 500 iters with {'c1': 0.1, 'c2': 0.3, 'w': 0.9, 'k': 5, 'p': 2}
2021-01-30 01:15:30,717 - pyswarms.single.local_best - INFO - Optimization finished | best cost: 5726.960988835246, best pos: [1.81704576e+00 6.38020087e-01 9.12027423e+01 5.81750455e-01
 8.70766508e-07 7.32821825e-07 1.04425130e-06]
2021-01-30 01:15:30,764 - pyswarms.single.local_best - INFO - Optimize for 500 iters with {'c1': 0.1, 'c2': 0.3, 'w': 0.9, 'k': 5, 'p': 2}
2021-01-30 01:15:58,842 - pyswarms.single.local_best - INFO - Optimization finished | best cost: 5773.535138737893, best pos: [1.78897951e+00 7.42871740e-01 9.50881690e+01 4.60867996e-01
 8.97994561e-07 5.94587884e-07 9.65920793e-07]
2021-01-30 01:15:58,887 - pyswarms.single.local_best - INFO - Optimize for 500 iters with {'c1': 0.1, 'c2': 0.3, 'w': 0.9, 'k': 5, 'p': 2}
2021-01-30 01:16:27,530 - pyswarms.single.local_best - INFO - Optimization finished | best cost: 5995.834916868457, best pos: [1.65372363e+00 6.34360588e-01 9.31806003e+01 6.07116129e-01
 9.64400420e-07 6.98155857e-07 7.37756120e-07]
2021-01-30 01:16:27,578 - pyswarms.single.local_best - INFO - Optimize for 500 iters with {'c1': 0.1, 'c2': 0.3, 'w': 0.9, 'k': 5, 'p': 2}
2021-01-30 01:16:54,902 - pyswarms.single.local_best - INFO - Optimization finished | best cost: 5831.042561823495, best pos: [1.88626899e+00 7.12383080e-01 9.37675178e+01 4.89737077e-01
 7.61765311e-07 3.37755286e-07 9.11929318e-07]
2021-01-30 01:16:54,942 - pyswarms.single.local_best - INFO - Optimize for 500 iters with {'c1': 0.1, 'c2': 0.3, 'w': 0.9, 'k': 5, 'p': 2}
2021-01-30 01:17:23,293 - pyswarms.single.local_best - INFO - Optimization finished | best cost: 5742.541683846928, best pos: [1.68163665e+00 6.80244812e-01 9.45289476e+01 5.45998548e-01
 8.50298807e-07 9.15799159e-07 5.51488510e-07]
2021-01-30 01:17:23,333 - pyswarms.single.local_best - INFO - Optimize for 500 iters with {'c1': 0.1, 'c2': 0.3, 'w': 0.9, 'k': 5, 'p': 2}
2021-01-30 01:17:51,344 - pyswarms.single.local_best - INFO - Optimization finished | best cost: 5769.475276095239, best pos: [1.78469019e+00 6.41053151e-01 9.08115551e+01 6.00225871e-01
 6.12462640e-07 9.91597717e-07 8.40666842e-07]
2021-01-30 01:17:51,387 - pyswarms.single.local_best - INFO - Optimize for 500 iters with {'c1': 0.1, 'c2': 0.3, 'w': 0.9, 'k': 5, 'p': 2}
2021-01-30 01:18:20,536 - pyswarms.single.local_best - INFO - Optimization finished | best cost: 5845.058177866584, best pos: [1.54744426e+00 6.32212481e-01 9.52083103e+01 5.84520686e-01
 1.00825694e-06 5.20145083e-07 1.03921438e-06]
2021-01-30 01:18:20,583 - pyswarms.single.local_best - INFO - Optimize for 500 iters with {'c1': 0.1, 'c2': 0.3, 'w': 0.9, 'k': 5, 'p': 2}
2021-01-30 01:18:47,992 - pyswarms.single.local_best - INFO - Optimization finished | best cost: 5879.767933223883, best pos: [1.92983461e+00 6.30189102e-01 9.12894144e+01 6.01246140e-01
 4.25861905e-07 8.84125407e-07 4.88534029e-07]
2021-01-30 01:18:48,037 - pyswarms.single.local_best - INFO - Optimize for 500 iters with {'c1': 0.1, 'c2': 0.3, 'w': 0.9, 'k': 5, 'p': 2}
2021-01-30 01:19:15,652 - pyswarms.single.local_best - INFO - Optimization finished | best cost: 6073.2354266420825, best pos: [1.78161950e+00 6.80238223e-01 9.32644622e+01 5.34037772e-01
 5.08390807e-07 9.13303079e-07 7.83996732e-07]
2021-01-30 01:19:15,697 - pyswarms.single.local_best - INFO - Optimize for 500 iters with {'c1': 0.1, 'c2': 0.3, 'w': 0.9, 'k': 5, 'p': 2}
2021-01-30 01:19:43,945 - pyswarms.single.local_best - INFO - Optimization finished | best cost: 5833.241292988145, best pos: [1.77495297e+00 6.06436415e-01 9.16877552e+01 6.29604169e-01
 2.27900836e-07 5.54907211e-07 9.38356623e-07]
2021-01-30 01:19:43,987 - pyswarms.single.local_best - INFO - Optimize for 500 iters with {'c1': 0.1, 'c2': 0.3, 'w': 0.9, 'k': 5, 'p': 2}
2021-01-30 01:20:10,607 - pyswarms.single.local_best - INFO - Optimization finished | best cost: 5932.452399857513, best pos: [1.59996325e+00 5.91944298e-01 9.20094534e+01 6.50826246e-01
 6.23424772e-07 8.81367375e-07 1.06353416e-06]
2021-01-30 01:20:10,648 - pyswarms.single.local_best - INFO - Optimize for 500 iters with {'c1': 0.1, 'c2': 0.3, 'w': 0.9, 'k': 5, 'p': 2}
2021-01-30 01:20:39,173 - pyswarms.single.local_best - INFO - Optimization finished | best cost: 5825.356226755234, best pos: [1.90292039e+00 7.02435462e-01 9.28801187e+01 4.97156689e-01
 4.83319321e-07 8.36188416e-07 9.20092728e-07]
2021-01-30 01:20:39,216 - pyswarms.single.local_best - INFO - Optimize for 500 iters with {'c1': 0.1, 'c2': 0.3, 'w': 0.9, 'k': 5, 'p': 2}
2021-01-30 01:21:07,642 - pyswarms.single.local_best - INFO - Optimization finished | best cost: 5946.316865314351, best pos: [1.77497637e+00 7.24589014e-01 9.42473612e+01 4.94158098e-01
 9.65427763e-07 8.66616068e-08 1.05834003e-06]
2021-01-30 01:21:07,690 - pyswarms.single.local_best - INFO - Optimize for 500 iters with {'c1': 0.1, 'c2': 0.3, 'w': 0.9, 'k': 5, 'p': 2}
2021-01-30 01:21:35,515 - pyswarms.single.local_best - INFO - Optimization finished | best cost: 5950.739130783163, best pos: [1.71458839e+00 6.71552661e-01 9.42159446e+01 5.32195800e-01
 3.14198754e-07 1.05801521e-06 9.50225815e-07]
2021-01-30 01:21:35,559 - pyswarms.single.local_best - INFO - Optimize for 500 iters with {'c1': 0.1, 'c2': 0.3, 'w': 0.9, 'k': 5, 'p': 2}
2021-01-30 01:22:03,344 - pyswarms.single.local_best - INFO - Optimization finished | best cost: 5866.079502530244, best pos: [1.51139719e+00 6.11847212e-01 9.34661405e+01 6.31414471e-01
 5.82348319e-07 1.01507823e-06 1.08367132e-06]
2021-01-30 01:22:03,388 - pyswarms.single.local_best - INFO - Optimize for 500 iters with {'c1': 0.1, 'c2': 0.3, 'w': 0.9, 'k': 5, 'p': 2}
2021-01-30 01:22:29,655 - pyswarms.single.local_best - INFO - Optimization finished | best cost: 5872.13570340093, best pos: [1.73269133e+00 6.87456341e-01 9.48300247e+01 5.27514732e-01
 1.06413655e-06 9.00601600e-07 4.32414595e-07]
2021-01-30 01:22:29,699 - pyswarms.single.local_best - INFO - Optimize for 500 iters with {'c1': 0.1, 'c2': 0.3, 'w': 0.9, 'k': 5, 'p': 2}
2021-01-30 01:22:57,190 - pyswarms.single.local_best - INFO - Optimization finished | best cost: 5671.045769701004, best pos: [1.51239753e+00 6.46350170e-01 9.52776688e+01 5.80920836e-01
 8.42872356e-07 5.99282485e-07 1.07599258e-06]
2021-01-30 01:22:57,248 - pyswarms.single.local_best - INFO - Optimize for 500 iters with {'c1': 0.1, 'c2': 0.3, 'w': 0.9, 'k': 5, 'p': 2}
2021-01-30 01:23:25,732 - pyswarms.single.local_best - INFO - Optimization finished | best cost: 3305.52722788437, best pos: [1.97920247e+00 6.83448038e-01 9.13256292e+01 4.74220873e-01
 1.34160806e-06 2.72563544e-06 3.60725470e-06]
2021-01-30 01:23:25,776 - pyswarms.single.local_best - INFO - Optimize for 500 iters with {'c1': 0.1, 'c2': 0.3, 'w': 0.9, 'k': 5, 'p': 2}
2021-01-30 01:23:54,412 - pyswarms.single.local_best - INFO - Optimization finished | best cost: 3328.088787730198, best pos: [1.81445493e+00 5.29583441e-01 9.01235337e+01 6.86581553e-01
 2.10782930e-06 2.04832689e-06 2.36334083e-06]
2021-01-30 01:23:54,457 - pyswarms.single.local_best - INFO - Optimize for 500 iters with {'c1': 0.1, 'c2': 0.3, 'w': 0.9, 'k': 5, 'p': 2}
2021-01-30 01:24:22,307 - pyswarms.single.local_best - INFO - Optimization finished | best cost: 3138.5550462063406, best pos: [1.49995936e+00 5.18609975e-01 9.49980880e+01 6.44355989e-01
 2.52263465e-06 3.23493495e-06 3.44306316e-06]
2021-01-30 01:24:22,350 - pyswarms.single.local_best - INFO - Optimize for 500 iters with {'c1': 0.1, 'c2': 0.3, 'w': 0.9, 'k': 5, 'p': 2}
2021-01-30 01:24:50,137 - pyswarms.single.local_best - INFO - Optimization finished | best cost: 3388.812062876345, best pos: [1.60234683e+00 6.36368758e-01 9.74679940e+01 4.90567272e-01
 3.17337377e-06 2.21689147e-06 3.63497465e-06]
2021-01-30 01:24:50,179 - pyswarms.single.local_best - INFO - Optimize for 500 iters with {'c1': 0.1, 'c2': 0.3, 'w': 0.9, 'k': 5, 'p': 2}
2021-01-30 01:25:18,393 - pyswarms.single.local_best - INFO - Optimization finished | best cost: 3423.955481979817, best pos: [1.97558487e+00 6.49125626e-01 9.32276029e+01 4.86869282e-01
 3.35134760e-06 3.14152991e-06 1.58444573e-06]
2021-01-30 01:25:18,448 - pyswarms.single.local_best - INFO - Optimize for 500 iters with {'c1': 0.1, 'c2': 0.3, 'w': 0.9, 'k': 5, 'p': 2}
2021-01-30 01:25:46,123 - pyswarms.single.local_best - INFO - Optimization finished | best cost: 3316.498538795397, best pos: [1.79829311e+00 6.93571991e-01 9.53581383e+01 4.45628934e-01
 1.51196839e-06 1.68610592e-06 3.76135173e-06]
2021-01-30 01:25:46,169 - pyswarms.single.local_best - INFO - Optimize for 500 iters with {'c1': 0.1, 'c2': 0.3, 'w': 0.9, 'k': 5, 'p': 2}
2021-01-30 01:26:14,543 - pyswarms.single.local_best - INFO - Optimization finished | best cost: 3279.8326650324016, best pos: [1.95198569e+00 5.29530892e-01 8.97491884e+01 6.52090864e-01
 1.43363428e-06 1.59514395e-06 3.69529806e-06]
2021-01-30 01:26:14,585 - pyswarms.single.local_best - INFO - Optimize for 500 iters with {'c1': 0.1, 'c2': 0.3, 'w': 0.9, 'k': 5, 'p': 2}
2021-01-30 01:26:42,781 - pyswarms.single.local_best - INFO - Optimization finished | best cost: 3253.4954899409604, best pos: [1.73734614e+00 6.55714738e-01 9.55300882e+01 4.69624854e-01
 3.38020825e-06 2.70195469e-06 3.29587103e-06]
2021-01-30 01:26:42,826 - pyswarms.single.local_best - INFO - Optimize for 500 iters with {'c1': 0.1, 'c2': 0.3, 'w': 0.9, 'k': 5, 'p': 2}
2021-01-30 01:27:10,522 - pyswarms.single.local_best - INFO - Optimization finished | best cost: 3229.0957272360342, best pos: [1.66321205e+00 5.68186481e-01 9.42882048e+01 5.67744049e-01
 1.29632853e-06 3.40123307e-06 3.59193578e-06]
2021-01-30 01:27:10,566 - pyswarms.single.local_best - INFO - Optimize for 500 iters with {'c1': 0.1, 'c2': 0.3, 'w': 0.9, 'k': 5, 'p': 2}
2021-01-30 01:27:37,193 - pyswarms.single.local_best - INFO - Optimization finished | best cost: 3360.8862144523173, best pos: [1.86263547e+00 5.93159281e-01 9.24353688e+01 5.51811517e-01
 2.62185620e-06 3.28285210e-06 2.38066171e-06]
2021-01-30 01:27:37,241 - pyswarms.single.local_best - INFO - Optimize for 500 iters with {'c1': 0.1, 'c2': 0.3, 'w': 0.9, 'k': 5, 'p': 2}
2021-01-30 01:28:04,731 - pyswarms.single.local_best - INFO - Optimization finished | best cost: 3353.4797867090674, best pos: [1.69982305e+00 5.89701630e-01 9.30776791e+01 5.70639372e-01
 1.71978937e-06 2.27490079e-06 3.74632916e-06]
2021-01-30 01:28:04,776 - pyswarms.single.local_best - INFO - Optimize for 500 iters with {'c1': 0.1, 'c2': 0.3, 'w': 0.9, 'k': 5, 'p': 2}
2021-01-30 01:28:30,920 - pyswarms.single.local_best - INFO - Optimization finished | best cost: 3302.768447993766, best pos: [1.87701909e+00 7.12079562e-01 9.59420713e+01 4.14345508e-01
 1.95383447e-06 2.40280021e-06 3.14282269e-06]
2021-01-30 01:28:30,963 - pyswarms.single.local_best - INFO - Optimize for 500 iters with {'c1': 0.1, 'c2': 0.3, 'w': 0.9, 'k': 5, 'p': 2}
2021-01-30 01:28:58,966 - pyswarms.single.local_best - INFO - Optimization finished | best cost: 3306.4527538593625, best pos: [1.58607102e+00 5.50558315e-01 9.56284876e+01 6.06000015e-01
 3.10237778e-06 4.96156633e-07 3.07794842e-06]
2021-01-30 01:28:59,010 - pyswarms.single.local_best - INFO - Optimize for 500 iters with {'c1': 0.1, 'c2': 0.3, 'w': 0.9, 'k': 5, 'p': 2}
2021-01-30 01:29:28,239 - pyswarms.single.local_best - INFO - Optimization finished | best cost: 3337.8637580462705, best pos: [1.75422431e+00 6.73222955e-01 9.63097450e+01 4.43028892e-01
 9.63595535e-07 3.58925497e-06 3.76558453e-06]
2021-01-30 01:29:28,286 - pyswarms.single.local_best - INFO - Optimize for 500 iters with {'c1': 0.1, 'c2': 0.3, 'w': 0.9, 'k': 5, 'p': 2}
2021-01-30 01:29:55,678 - pyswarms.single.local_best - INFO - Optimization finished | best cost: 3386.440437830002, best pos: [1.75589064e+00 6.05540661e-01 9.41666183e+01 5.32247064e-01
 3.05648637e-06 3.65937634e-06 2.06073305e-06]
2021-01-30 01:29:55,724 - pyswarms.single.local_best - INFO - Optimize for 500 iters with {'c1': 0.1, 'c2': 0.3, 'w': 0.9, 'k': 5, 'p': 2}
2021-01-30 01:30:23,640 - pyswarms.single.local_best - INFO - Optimization finished | best cost: 3275.9813193705327, best pos: [1.71323054e+00 5.63054121e-01 9.57398408e+01 5.82440248e-01
 1.45878072e-06 1.54166777e-06 1.86229791e-06]
2021-01-30 01:30:23,690 - pyswarms.single.local_best - INFO - Optimize for 500 iters with {'c1': 0.1, 'c2': 0.3, 'w': 0.9, 'k': 5, 'p': 2}
2021-01-30 01:30:51,162 - pyswarms.single.local_best - INFO - Optimization finished | best cost: 3319.0270957148605, best pos: [1.60980241e+00 5.80684130e-01 9.59114356e+01 5.50723805e-01
 1.57185212e-06 3.43443317e-06 2.99892816e-06]
2021-01-30 01:30:51,208 - pyswarms.single.local_best - INFO - Optimize for 500 iters with {'c1': 0.1, 'c2': 0.3, 'w': 0.9, 'k': 5, 'p': 2}
2021-01-30 01:31:19,444 - pyswarms.single.local_best - INFO - Optimization finished | best cost: 3293.5322171012554, best pos: [1.91936849e+00 6.12359848e-01 9.16393856e+01 5.42141611e-01
 1.23531145e-06 3.72325038e-06 2.44782443e-06]
2021-01-30 01:31:19,485 - pyswarms.single.local_best - INFO - Optimize for 500 iters with {'c1': 0.1, 'c2': 0.3, 'w': 0.9, 'k': 5, 'p': 2}
2021-01-30 01:31:47,239 - pyswarms.single.local_best - INFO - Optimization finished | best cost: 3238.729524521713, best pos: [1.52995700e+00 5.23533671e-01 9.34631017e+01 6.57852091e-01
 2.15205585e-06 3.08509572e-06 3.70099371e-06]
2021-01-30 01:31:47,282 - pyswarms.single.local_best - INFO - Optimize for 500 iters with {'c1': 0.1, 'c2': 0.3, 'w': 0.9, 'k': 5, 'p': 2}
2021-01-30 01:32:14,251 - pyswarms.single.local_best - INFO - Optimization finished | best cost: 3243.332871352288, best pos: [1.96792730e+00 6.06131119e-01 9.05054231e+01 5.43585348e-01
 3.02441385e-06 2.34505822e-06 3.62820051e-06]
2021-01-30 01:32:14,297 - pyswarms.single.local_best - INFO - Optimize for 500 iters with {'c1': 0.1, 'c2': 0.3, 'w': 0.9, 'k': 5, 'p': 2}
2021-01-30 01:32:42,422 - pyswarms.single.local_best - INFO - Optimization finished | best cost: 3315.2409191917654, best pos: [1.84875333e+00 6.34052972e-01 9.46668491e+01 4.94610211e-01
 3.76483611e-06 1.30076919e-06 2.49623235e-06]
2021-01-30 01:32:42,466 - pyswarms.single.local_best - INFO - Optimize for 500 iters with {'c1': 0.1, 'c2': 0.3, 'w': 0.9, 'k': 5, 'p': 2}
2021-01-30 01:33:10,813 - pyswarms.single.local_best - INFO - Optimization finished | best cost: 3419.498992241306, best pos: [1.68097533e+00 6.05222293e-01 9.55896764e+01 5.21512313e-01
 2.69589701e-06 2.97762351e-06 2.91284416e-06]
2021-01-30 01:33:10,853 - pyswarms.single.local_best - INFO - Optimize for 500 iters with {'c1': 0.1, 'c2': 0.3, 'w': 0.9, 'k': 5, 'p': 2}
2021-01-30 01:33:39,285 - pyswarms.single.local_best - INFO - Optimization finished | best cost: 3224.3188624009344, best pos: [1.78527331e+00 6.84817728e-01 9.66089996e+01 4.27544894e-01
 3.15356032e-06 2.50261144e-06 3.58246768e-06]
2021-01-30 01:33:39,332 - pyswarms.single.local_best - INFO - Optimize for 500 iters with {'c1': 0.1, 'c2': 0.3, 'w': 0.9, 'k': 5, 'p': 2}
2021-01-30 01:34:06,459 - pyswarms.single.local_best - INFO - Optimization finished | best cost: 3259.3856253521208, best pos: [1.58148065e+00 5.71029770e-01 9.59598590e+01 5.67193844e-01
 9.09225810e-07 2.44269627e-06 3.65662004e-06]
2021-01-30 01:34:06,506 - pyswarms.single.local_best - INFO - Optimize for 500 iters with {'c1': 0.1, 'c2': 0.3, 'w': 0.9, 'k': 5, 'p': 2}
2021-01-30 01:34:33,807 - pyswarms.single.local_best - INFO - Optimization finished | best cost: 3177.9410409226407, best pos: [1.86694171e+00 6.32325377e-01 9.40605850e+01 4.91934259e-01
 3.13690208e-06 1.47869448e-06 3.13117271e-06]
2021-01-30 01:34:33,850 - pyswarms.single.local_best - INFO - Optimize for 500 iters with {'c1': 0.1, 'c2': 0.3, 'w': 0.9, 'k': 5, 'p': 2}
2021-01-30 01:35:02,956 - pyswarms.single.local_best - INFO - Optimization finished | best cost: 3256.8451007813983, best pos: [1.71689848e+00 6.30346208e-01 9.55459977e+01 4.97358431e-01
 2.76223251e-06 3.22415440e-06 2.76937960e-06]
2021-01-30 01:35:02,994 - pyswarms.single.local_best - INFO - Optimize for 500 iters with {'c1': 0.1, 'c2': 0.3, 'w': 0.9, 'k': 5, 'p': 2}
2021-01-30 01:35:30,916 - pyswarms.single.local_best - INFO - Optimization finished | best cost: 3346.8605460844906, best pos: [1.73800166e+00 6.63635913e-01 9.66861662e+01 4.48505906e-01
 1.60762728e-06 3.18955976e-06 3.66329153e-06]
2021-01-30 01:35:30,954 - pyswarms.single.local_best - INFO - Optimize for 500 iters with {'c1': 0.1, 'c2': 0.3, 'w': 0.9, 'k': 5, 'p': 2}
2021-01-30 01:35:57,730 - pyswarms.single.local_best - INFO - Optimization finished | best cost: 3406.6858083864836, best pos: [1.94046485e+00 7.48719093e-01 9.41401522e+01 4.12455461e-01
 1.66029748e-06 1.53368849e-06 3.37300086e-06]
2021-01-30 01:35:57,775 - pyswarms.single.local_best - INFO - Optimize for 500 iters with {'c1': 0.1, 'c2': 0.3, 'w': 0.9, 'k': 5, 'p': 2}
2021-01-30 01:36:26,525 - pyswarms.single.local_best - INFO - Optimization finished | best cost: 3282.336722718125, best pos: [1.78767099e+00 5.98728008e-01 9.30978166e+01 5.34984737e-01
 2.72662727e-06 3.16041571e-06 3.46887327e-06]
2021-01-30 01:36:26,571 - pyswarms.single.local_best - INFO - Optimize for 500 iters with {'c1': 0.1, 'c2': 0.3, 'w': 0.9, 'k': 5, 'p': 2}
2021-01-30 01:36:53,600 - pyswarms.single.local_best - INFO - Optimization finished | best cost: 3497.8489237479, best pos: [1.44151256e+00 5.91962590e-01 9.99239366e+01 5.24375062e-01
 3.23469235e-06 3.74444079e-06 2.98367937e-06]
2021-01-30 01:36:53,646 - pyswarms.single.local_best - INFO - Optimize for 500 iters with {'c1': 0.1, 'c2': 0.3, 'w': 0.9, 'k': 5, 'p': 2}
2021-01-30 01:37:21,713 - pyswarms.single.local_best - INFO - Optimization finished | best cost: 3272.6722832265036, best pos: [1.60566381e+00 5.57461847e-01 9.25109970e+01 6.26600672e-01
 2.47718812e-06 3.35307049e-06 3.41958758e-06]
2021-01-30 01:37:21,761 - pyswarms.single.local_best - INFO - Optimize for 500 iters with {'c1': 0.1, 'c2': 0.3, 'w': 0.9, 'k': 5, 'p': 2}
2021-01-30 01:37:49,768 - pyswarms.single.local_best - INFO - Optimization finished | best cost: 3315.4860198208307, best pos: [1.69682401e+00 6.80183640e-01 9.80738604e+01 4.42347588e-01
 2.46297165e-06 2.57222076e-06 2.86220756e-06]
2021-01-30 01:37:49,818 - pyswarms.single.local_best - INFO - Optimize for 500 iters with {'c1': 0.1, 'c2': 0.3, 'w': 0.9, 'k': 5, 'p': 2}
2021-01-30 01:38:17,515 - pyswarms.single.local_best - INFO - Optimization finished | best cost: 3015.475528522984, best pos: [1.50160512e+00 5.22651361e-01 9.34086650e+01 6.66560072e-01
 3.32645485e-06 3.37479496e-06 3.44103600e-06]
2021-01-30 01:38:17,559 - pyswarms.single.local_best - INFO - Optimize for 500 iters with {'c1': 0.1, 'c2': 0.3, 'w': 0.9, 'k': 5, 'p': 2}
2021-01-30 01:38:44,897 - pyswarms.single.local_best - INFO - Optimization finished | best cost: 3248.62267428279, best pos: [1.66746853e+00 5.80233456e-01 9.48911307e+01 5.61395088e-01
 1.55857873e-06 2.04768942e-06 3.19982258e-06]
2021-01-30 01:38:44,943 - pyswarms.single.local_best - INFO - Optimize for 500 iters with {'c1': 0.1, 'c2': 0.3, 'w': 0.9, 'k': 5, 'p': 2}
2021-01-30 01:39:13,450 - pyswarms.single.local_best - INFO - Optimization finished | best cost: 3302.8405498404813, best pos: [1.61153754e+00 5.63007631e-01 9.32988302e+01 6.07911023e-01
 3.74357810e-06 2.78811027e-06 2.91880110e-06]
2021-01-30 01:39:13,492 - pyswarms.single.local_best - INFO - Optimize for 500 iters with {'c1': 0.1, 'c2': 0.3, 'w': 0.9, 'k': 5, 'p': 2}
2021-01-30 01:39:40,959 - pyswarms.single.local_best - INFO - Optimization finished | best cost: 3288.6583007444724, best pos: [1.74469892e+00 5.63854077e-01 9.19342122e+01 5.90183716e-01
 3.24109010e-06 3.15234505e-06 3.66424943e-06]
2021-01-30 01:39:41,005 - pyswarms.single.local_best - INFO - Optimize for 500 iters with {'c1': 0.1, 'c2': 0.3, 'w': 0.9, 'k': 5, 'p': 2}
2021-01-30 01:40:09,038 - pyswarms.single.local_best - INFO - Optimization finished | best cost: 3279.686188145228, best pos: [1.80051792e+00 5.80746320e-01 9.22284197e+01 5.66186627e-01
 2.30567194e-06 3.53239963e-06 3.15176415e-06]
2021-01-30 01:40:09,082 - pyswarms.single.local_best - INFO - Optimize for 500 iters with {'c1': 0.1, 'c2': 0.3, 'w': 0.9, 'k': 5, 'p': 2}
2021-01-30 01:40:35,207 - pyswarms.single.local_best - INFO - Optimization finished | best cost: 3394.193380076201, best pos: [1.60882460e+00 6.37572305e-01 9.66742734e+01 4.88093766e-01
 3.09432968e-06 2.94918077e-06 3.70478789e-06]
2021-01-30 01:40:35,249 - pyswarms.single.local_best - INFO - Optimize for 500 iters with {'c1': 0.1, 'c2': 0.3, 'w': 0.9, 'k': 5, 'p': 2}
2021-01-30 01:41:01,103 - pyswarms.single.local_best - INFO - Optimization finished | best cost: 3363.9878121630045, best pos: [1.68969017e+00 6.52145606e-01 9.56698732e+01 4.81586489e-01
 2.70665212e-06 3.69923562e-06 3.11316740e-06]
2021-01-30 01:41:01,153 - pyswarms.single.local_best - INFO - Optimize for 500 iters with {'c1': 0.1, 'c2': 0.3, 'w': 0.9, 'k': 5, 'p': 2}
2021-01-30 01:41:27,794 - pyswarms.single.local_best - INFO - Optimization finished | best cost: 3254.165868167116, best pos: [1.96124793e+00 7.01906260e-01 9.55304771e+01 4.15439222e-01
 1.63771874e-06 1.40716227e-06 3.17430441e-06]
2021-01-30 01:41:27,840 - pyswarms.single.local_best - INFO - Optimize for 500 iters with {'c1': 0.1, 'c2': 0.3, 'w': 0.9, 'k': 5, 'p': 2}
2021-01-30 01:41:57,344 - pyswarms.single.local_best - INFO - Optimization finished | best cost: 3415.694365563891, best pos: [1.76256601e+00 6.69676641e-01 9.64195808e+01 4.44780099e-01
 2.39020993e-06 2.49220873e-06 3.32471404e-06]
2021-01-30 01:41:57,390 - pyswarms.single.local_best - INFO - Optimize for 500 iters with {'c1': 0.1, 'c2': 0.3, 'w': 0.9, 'k': 5, 'p': 2}
2021-01-30 01:42:25,322 - pyswarms.single.local_best - INFO - Optimization finished | best cost: 3246.7653346843686, best pos: [1.87872081e+00 6.32026806e-01 9.21271969e+01 5.02273907e-01
 2.45014392e-06 3.46425547e-06 3.73198226e-06]
2021-01-30 01:42:25,367 - pyswarms.single.local_best - INFO - Optimize for 500 iters with {'c1': 0.1, 'c2': 0.3, 'w': 0.9, 'k': 5, 'p': 2}
2021-01-30 01:42:53,329 - pyswarms.single.local_best - INFO - Optimization finished | best cost: 3517.3476657844, best pos: [1.74510675e+00 6.18319945e-01 9.55646024e+01 5.12872251e-01
 1.50878348e-06 2.95151207e-06 2.45162973e-06]
2021-01-30 01:42:53,373 - pyswarms.single.local_best - INFO - Optimize for 500 iters with {'c1': 0.1, 'c2': 0.3, 'w': 0.9, 'k': 5, 'p': 2}
2021-01-30 01:43:20,990 - pyswarms.single.local_best - INFO - Optimization finished | best cost: 3343.356312564744, best pos: [1.72678705e+00 7.02542405e-01 9.83757439e+01 4.10537058e-01
 2.41099005e-06 2.81595058e-06 3.55987850e-06]
2021-01-30 01:43:21,036 - pyswarms.single.local_best - INFO - Optimize for 500 iters with {'c1': 0.1, 'c2': 0.3, 'w': 0.9, 'k': 5, 'p': 2}
2021-01-30 01:43:49,460 - pyswarms.single.local_best - INFO - Optimization finished | best cost: 3284.356922573109, best pos: [1.75022537e+00 6.02283287e-01 9.43985967e+01 5.26165257e-01
 1.14185405e-06 3.51798065e-06 3.19251945e-06]
2021-01-30 01:43:49,505 - pyswarms.single.local_best - INFO - Optimize for 500 iters with {'c1': 0.1, 'c2': 0.3, 'w': 0.9, 'k': 5, 'p': 2}
2021-01-30 01:44:17,101 - pyswarms.single.local_best - INFO - Optimization finished | best cost: 3622.8382145788296, best pos: [1.49572584e+00 6.46373883e-01 1.03278533e+02 4.39546481e-01
 3.13263851e-06 2.40766582e-06 3.58754310e-06]
2021-01-30 01:44:17,148 - pyswarms.single.local_best - INFO - Optimize for 500 iters with {'c1': 0.1, 'c2': 0.3, 'w': 0.9, 'k': 5, 'p': 2}
2021-01-30 01:44:44,393 - pyswarms.single.local_best - INFO - Optimization finished | best cost: 3341.7224364197104, best pos: [1.86435514e+00 6.75193211e-01 9.42568823e+01 4.52389357e-01
 3.50650767e-06 2.31576709e-06 3.53851529e-06]
2021-01-30 01:44:44,437 - pyswarms.single.local_best - INFO - Optimize for 500 iters with {'c1': 0.1, 'c2': 0.3, 'w': 0.9, 'k': 5, 'p': 2}
2021-01-30 01:45:12,902 - pyswarms.single.local_best - INFO - Optimization finished | best cost: 3377.0048074922834, best pos: [1.98816590e+00 5.54695269e-01 9.16339783e+01 6.14859331e-01
 2.00353151e-06 4.11297810e-07 2.37512939e-06]
2021-01-30 01:45:12,949 - pyswarms.single.local_best - INFO - Optimize for 500 iters with {'c1': 0.1, 'c2': 0.3, 'w': 0.9, 'k': 5, 'p': 2}
2021-01-30 01:45:40,724 - pyswarms.single.local_best - INFO - Optimization finished | best cost: 3264.4421517226065, best pos: [1.81885050e+00 5.53912549e-01 9.39095762e+01 5.96401061e-01
 3.51874648e-07 2.08419255e-06 1.97914298e-06]
2021-01-30 01:45:40,769 - pyswarms.single.local_best - INFO - Optimize for 500 iters with {'c1': 0.1, 'c2': 0.3, 'w': 0.9, 'k': 5, 'p': 2}
2021-01-30 01:46:07,812 - pyswarms.single.local_best - INFO - Optimization finished | best cost: 3374.511266092326, best pos: [1.93589837e+00 5.83765931e-01 9.08354333e+01 5.68778206e-01
 2.94337933e-06 1.82947652e-06 3.74884239e-06]
2021-01-30 01:46:07,855 - pyswarms.single.local_best - INFO - Optimize for 500 iters with {'c1': 0.1, 'c2': 0.3, 'w': 0.9, 'k': 5, 'p': 2}
2021-01-30 01:46:35,376 - pyswarms.single.local_best - INFO - Optimization finished | best cost: 3210.9222952588225, best pos: [1.81493437e+00 6.00580604e-01 9.29397272e+01 5.55376385e-01
 2.76206089e-06 1.61879906e-06 2.78559196e-06]
2021-01-30 01:46:35,419 - pyswarms.single.local_best - INFO - Optimize for 500 iters with {'c1': 0.1, 'c2': 0.3, 'w': 0.9, 'k': 5, 'p': 2}
2021-01-30 01:47:03,139 - pyswarms.single.local_best - INFO - Optimization finished | best cost: 3206.025827975095, best pos: [1.57987987e+00 5.31541688e-01 9.56790449e+01 6.25078148e-01
 2.85676818e-07 7.47760324e-07 3.76270209e-06]
2021-01-30 01:47:03,188 - pyswarms.single.local_best - INFO - Optimize for 500 iters with {'c1': 0.1, 'c2': 0.3, 'w': 0.9, 'k': 5, 'p': 2}
2021-01-30 01:47:31,693 - pyswarms.single.local_best - INFO - Optimization finished | best cost: 3241.4123382119856, best pos: [1.53529984e+00 5.82024446e-01 9.61071898e+01 5.65459477e-01
 3.43382061e-06 1.74932995e-06 3.69061225e-06]
2021-01-30 01:47:31,738 - pyswarms.single.local_best - INFO - Optimize for 500 iters with {'c1': 0.1, 'c2': 0.3, 'w': 0.9, 'k': 5, 'p': 2}
2021-01-30 01:48:00,679 - pyswarms.single.local_best - INFO - Optimization finished | best cost: 3391.42456590918, best pos: [1.73178314e+00 5.39651940e-01 9.37349581e+01 6.16010472e-01
 1.54594137e-06 1.01763362e-06 3.08339523e-06]
2021-01-30 01:48:00,725 - pyswarms.single.local_best - INFO - Optimize for 500 iters with {'c1': 0.1, 'c2': 0.3, 'w': 0.9, 'k': 5, 'p': 2}
2021-01-30 01:48:28,894 - pyswarms.single.local_best - INFO - Optimization finished | best cost: 3295.2068829137766, best pos: [1.95863748e+00 5.79857958e-01 9.19193219e+01 5.68111077e-01
 1.39676354e-06 2.62765664e-06 2.20472334e-06]
2021-01-30 01:48:28,938 - pyswarms.single.local_best - INFO - Optimize for 500 iters with {'c1': 0.1, 'c2': 0.3, 'w': 0.9, 'k': 5, 'p': 2}
2021-01-30 01:48:56,550 - pyswarms.single.local_best - INFO - Optimization finished | best cost: 3390.035134258731, best pos: [1.82654488e+00 5.38682729e-01 9.10139365e+01 6.27822530e-01
 3.27440925e-06 2.09987355e-06 3.27370239e-06]
2021-01-30 01:48:56,595 - pyswarms.single.local_best - INFO - Optimize for 500 iters with {'c1': 0.1, 'c2': 0.3, 'w': 0.9, 'k': 5, 'p': 2}
2021-01-30 01:49:23,700 - pyswarms.single.local_best - INFO - Optimization finished | best cost: 3344.5098169069533, best pos: [1.65938317e+00 6.67039132e-01 9.57991871e+01 4.66294453e-01
 3.59185095e-06 2.99838112e-06 3.71947105e-06]
2021-01-30 01:49:23,747 - pyswarms.single.local_best - INFO - Optimize for 500 iters with {'c1': 0.1, 'c2': 0.3, 'w': 0.9, 'k': 5, 'p': 2}
2021-01-30 01:49:50,461 - pyswarms.single.local_best - INFO - Optimization finished | best cost: 3269.715921874238, best pos: [1.97445878e+00 5.35478219e-01 9.06677570e+01 6.47865101e-01
 1.90110190e-06 1.70356584e-06 2.06460896e-06]
2021-01-30 01:49:50,506 - pyswarms.single.local_best - INFO - Optimize for 500 iters with {'c1': 0.1, 'c2': 0.3, 'w': 0.9, 'k': 5, 'p': 2}
2021-01-30 01:50:18,507 - pyswarms.single.local_best - INFO - Optimization finished | best cost: 3297.602735835464, best pos: [1.74475931e+00 6.12080514e-01 9.31485338e+01 5.39452033e-01
 1.42048981e-06 2.95350119e-06 3.67083237e-06]
2021-01-30 01:50:18,552 - pyswarms.single.local_best - INFO - Optimize for 500 iters with {'c1': 0.1, 'c2': 0.3, 'w': 0.9, 'k': 5, 'p': 2}
2021-01-30 01:50:46,250 - pyswarms.single.local_best - INFO - Optimization finished | best cost: 3367.7251903351666, best pos: [1.99374685e+00 7.56369623e-01 9.65329972e+01 3.61137373e-01
 2.82963790e-06 2.91506018e-06 3.11217953e-06]
2021-01-30 01:50:46,293 - pyswarms.single.local_best - INFO - Optimize for 500 iters with {'c1': 0.1, 'c2': 0.3, 'w': 0.9, 'k': 5, 'p': 2}
2021-01-30 01:51:14,422 - pyswarms.single.local_best - INFO - Optimization finished | best cost: 3349.7422779126555, best pos: [1.82059103e+00 6.81569412e-01 9.58750457e+01 4.29935023e-01
 3.48834991e-06 2.89358410e-06 3.44889945e-06]
2021-01-30 01:51:14,469 - pyswarms.single.local_best - INFO - Optimize for 500 iters with {'c1': 0.1, 'c2': 0.3, 'w': 0.9, 'k': 5, 'p': 2}
2021-01-30 01:51:43,624 - pyswarms.single.local_best - INFO - Optimization finished | best cost: 3424.451242038986, best pos: [1.69953785e+00 5.47682920e-01 9.65412834e+01 5.76849528e-01
 2.37719309e-06 2.01853060e-06 1.59500284e-06]
2021-01-30 01:51:43,670 - pyswarms.single.local_best - INFO - Optimize for 500 iters with {'c1': 0.1, 'c2': 0.3, 'w': 0.9, 'k': 5, 'p': 2}
2021-01-30 01:52:11,651 - pyswarms.single.local_best - INFO - Optimization finished | best cost: 3328.6808869502197, best pos: [1.73514860e+00 5.41170419e-01 9.27001754e+01 6.20187320e-01
 3.54805853e-06 3.72309616e-06 1.72529448e-06]
2021-01-30 01:52:11,694 - pyswarms.single.local_best - INFO - Optimize for 500 iters with {'c1': 0.1, 'c2': 0.3, 'w': 0.9, 'k': 5, 'p': 2}
2021-01-30 01:52:40,596 - pyswarms.single.local_best - INFO - Optimization finished | best cost: 3330.0388298376342, best pos: [1.63931950e+00 5.25321421e-01 9.30055055e+01 6.60038783e-01
 1.71153257e-06 2.49977473e-06 2.66423383e-06]
2021-01-30 01:52:40,643 - pyswarms.single.local_best - INFO - Optimize for 500 iters with {'c1': 0.1, 'c2': 0.3, 'w': 0.9, 'k': 5, 'p': 2}
2021-01-30 01:53:07,250 - pyswarms.single.local_best - INFO - Optimization finished | best cost: 3271.036559730659, best pos: [1.56095738e+00 5.52067733e-01 9.40382862e+01 6.17833193e-01
 2.47254103e-06 2.46890230e-06 3.52257844e-06]
2021-01-30 01:53:07,292 - pyswarms.single.local_best - INFO - Optimize for 500 iters with {'c1': 0.1, 'c2': 0.3, 'w': 0.9, 'k': 5, 'p': 2}
2021-01-30 01:53:33,393 - pyswarms.single.local_best - INFO - Optimization finished | best cost: 3554.633543105494, best pos: [1.90183381e+00 7.82550307e-01 9.96184076e+01 3.26296669e-01
 1.48210153e-06 3.37967029e-06 3.73606743e-06]
2021-01-30 01:53:33,439 - pyswarms.single.local_best - INFO - Optimize for 500 iters with {'c1': 0.1, 'c2': 0.3, 'w': 0.9, 'k': 5, 'p': 2}
2021-01-30 01:54:02,246 - pyswarms.single.local_best - INFO - Optimization finished | best cost: 3342.80250079043, best pos: [1.85132962e+00 6.06920008e-01 9.06111963e+01 5.59396343e-01
 3.00638488e-06 2.97312927e-06 3.73713635e-06]
2021-01-30 01:54:02,292 - pyswarms.single.local_best - INFO - Optimize for 500 iters with {'c1': 0.1, 'c2': 0.3, 'w': 0.9, 'k': 5, 'p': 2}
2021-01-30 01:54:28,336 - pyswarms.single.local_best - INFO - Optimization finished | best cost: 3182.7412785221486, best pos: [1.82469768e+00 5.96282090e-01 9.21794644e+01 5.46710195e-01
 2.30623513e-06 2.66120635e-06 3.61645107e-06]
2021-01-30 01:54:28,384 - pyswarms.single.local_best - INFO - Optimize for 500 iters with {'c1': 0.1, 'c2': 0.3, 'w': 0.9, 'k': 5, 'p': 2}
2021-01-30 01:54:55,455 - pyswarms.single.local_best - INFO - Optimization finished | best cost: 3213.002837025442, best pos: [1.78057357e+00 6.76849756e-01 9.75540753e+01 4.45829798e-01
 1.81772818e-06 2.62895533e-06 2.16949942e-06]
2021-01-30 01:54:55,499 - pyswarms.single.local_best - INFO - Optimize for 500 iters with {'c1': 0.1, 'c2': 0.3, 'w': 0.9, 'k': 5, 'p': 2}
2021-01-30 01:55:22,782 - pyswarms.single.local_best - INFO - Optimization finished | best cost: 3466.812752109013, best pos: [1.76632909e+00 5.86134223e-01 9.40506426e+01 5.56026707e-01
 1.42116895e-06 1.80488941e-06 3.06684584e-06]
2021-01-30 01:55:22,828 - pyswarms.single.local_best - INFO - Optimize for 500 iters with {'c1': 0.1, 'c2': 0.3, 'w': 0.9, 'k': 5, 'p': 2}
2021-01-30 01:55:51,613 - pyswarms.single.local_best - INFO - Optimization finished | best cost: 3388.3395638782736, best pos: [1.76991477e+00 5.94082898e-01 9.46904981e+01 5.37955066e-01
 2.19877535e-06 3.75027539e-06 1.76058497e-06]
2021-01-30 01:55:51,657 - pyswarms.single.local_best - INFO - Optimize for 500 iters with {'c1': 0.1, 'c2': 0.3, 'w': 0.9, 'k': 5, 'p': 2}
2021-01-30 01:56:18,667 - pyswarms.single.local_best - INFO - Optimization finished | best cost: 3336.9495083540573, best pos: [1.76183906e+00 6.18845055e-01 9.14004006e+01 5.62836644e-01
 3.10799081e-07 3.57606365e-06 3.44524898e-06]
2021-01-30 01:56:18,712 - pyswarms.single.local_best - INFO - Optimize for 500 iters with {'c1': 0.1, 'c2': 0.3, 'w': 0.9, 'k': 5, 'p': 2}
2021-01-30 01:56:45,938 - pyswarms.single.local_best - INFO - Optimization finished | best cost: 3144.651616144213, best pos: [1.68305262e+00 5.94924524e-01 9.35354289e+01 5.51242482e-01
 2.97009387e-06 3.61798681e-06 3.35219145e-06]
2021-01-30 01:56:45,986 - pyswarms.single.local_best - INFO - Optimize for 500 iters with {'c1': 0.1, 'c2': 0.3, 'w': 0.9, 'k': 5, 'p': 2}
2021-01-30 01:57:12,979 - pyswarms.single.local_best - INFO - Optimization finished | best cost: 3358.8226966927455, best pos: [1.71554281e+00 5.84386706e-01 9.42292115e+01 5.51054109e-01
 1.82496577e-06 2.32488057e-06 3.58844692e-06]
2021-01-30 01:57:13,025 - pyswarms.single.local_best - INFO - Optimize for 500 iters with {'c1': 0.1, 'c2': 0.3, 'w': 0.9, 'k': 5, 'p': 2}
2021-01-30 01:57:40,602 - pyswarms.single.local_best - INFO - Optimization finished | best cost: 3368.990408811008, best pos: [1.57219285e+00 6.06882276e-01 9.56081691e+01 5.42529321e-01
 2.93449707e-07 3.66085002e-06 3.58796300e-06]
2021-01-30 01:57:40,640 - pyswarms.single.local_best - INFO - Optimize for 500 iters with {'c1': 0.1, 'c2': 0.3, 'w': 0.9, 'k': 5, 'p': 2}
2021-01-30 01:58:08,828 - pyswarms.single.local_best - INFO - Optimization finished | best cost: 3306.0820443922094, best pos: [1.48722575e+00 5.60406475e-01 9.64018493e+01 5.96797831e-01
 3.05818442e-06 3.35498504e-06 2.52577372e-06]
2021-01-30 01:58:08,876 - pyswarms.single.local_best - INFO - Optimize for 500 iters with {'c1': 0.1, 'c2': 0.3, 'w': 0.9, 'k': 5, 'p': 2}
2021-01-30 01:58:36,206 - pyswarms.single.local_best - INFO - Optimization finished | best cost: 3443.8879029232767, best pos: [1.99831214e+00 6.80936598e-01 9.48882473e+01 4.10623262e-01
 2.93027140e-06 2.96277706e-06 3.57626947e-06]
2021-01-30 01:58:36,245 - pyswarms.single.local_best - INFO - Optimize for 500 iters with {'c1': 0.1, 'c2': 0.3, 'w': 0.9, 'k': 5, 'p': 2}
2021-01-30 01:59:04,363 - pyswarms.single.local_best - INFO - Optimization finished | best cost: 3225.5793906258946, best pos: [1.57476267e+00 5.38508692e-01 9.58315714e+01 6.23207183e-01
 2.84538953e-06 8.23962593e-07 2.60404484e-06]
2021-01-30 01:59:04,406 - pyswarms.single.local_best - INFO - Optimize for 500 iters with {'c1': 0.1, 'c2': 0.3, 'w': 0.9, 'k': 5, 'p': 2}
2021-01-30 01:59:32,365 - pyswarms.single.local_best - INFO - Optimization finished | best cost: 3403.2613028070077, best pos: [1.83672675e+00 7.34856234e-01 9.89096011e+01 3.72002640e-01
 2.02932601e-06 2.88342268e-06 3.32437673e-06]
2021-01-30 01:59:32,412 - pyswarms.single.local_best - INFO - Optimize for 500 iters with {'c1': 0.1, 'c2': 0.3, 'w': 0.9, 'k': 5, 'p': 2}
2021-01-30 01:59:59,932 - pyswarms.single.local_best - INFO - Optimization finished | best cost: 3408.4194251066824, best pos: [1.54151112e+00 5.78360210e-01 9.60124597e+01 5.78222012e-01
 3.00781650e-06 2.12017509e-06 2.92747515e-06]
2021-01-30 01:59:59,970 - pyswarms.single.local_best - INFO - Optimize for 500 iters with {'c1': 0.1, 'c2': 0.3, 'w': 0.9, 'k': 5, 'p': 2}
2021-01-30 02:00:27,719 - pyswarms.single.local_best - INFO - Optimization finished | best cost: 3437.315284198739, best pos: [1.38472367e+00 5.26080584e-01 9.68997000e+01 6.36822607e-01
 2.34759445e-06 3.57498896e-06 3.66831748e-06]
2021-01-30 02:00:27,758 - pyswarms.single.local_best - INFO - Optimize for 500 iters with {'c1': 0.1, 'c2': 0.3, 'w': 0.9, 'k': 5, 'p': 2}
2021-01-30 02:00:55,703 - pyswarms.single.local_best - INFO - Optimization finished | best cost: 3405.678717992515, best pos: [1.77444916e+00 5.02166067e-01 8.98006171e+01 6.92434557e-01
 2.19300604e-06 3.55218907e-06 3.47953814e-06]
2021-01-30 02:00:55,748 - pyswarms.single.local_best - INFO - Optimize for 500 iters with {'c1': 0.1, 'c2': 0.3, 'w': 0.9, 'k': 5, 'p': 2}
2021-01-30 02:01:24,721 - pyswarms.single.local_best - INFO - Optimization finished | best cost: 3365.7533732545376, best pos: [1.80658594e+00 6.15432411e-01 9.54038750e+01 5.09770853e-01
 1.78325591e-06 1.78066760e-06 2.37619929e-06]
2021-01-30 02:01:24,765 - pyswarms.single.local_best - INFO - Optimize for 500 iters with {'c1': 0.1, 'c2': 0.3, 'w': 0.9, 'k': 5, 'p': 2}
2021-01-30 02:01:52,271 - pyswarms.single.local_best - INFO - Optimization finished | best cost: 3318.1488366482104, best pos: [1.92756104e+00 6.13310653e-01 9.15879094e+01 5.30588259e-01
 2.16553888e-06 2.70729077e-06 3.28124488e-06]
2021-01-30 02:01:52,319 - pyswarms.single.local_best - INFO - Optimize for 500 iters with {'c1': 0.1, 'c2': 0.3, 'w': 0.9, 'k': 5, 'p': 2}
2021-01-30 02:02:19,127 - pyswarms.single.local_best - INFO - Optimization finished | best cost: 3365.143235209513, best pos: [1.76046127e+00 6.52804420e-01 9.66622569e+01 4.69393253e-01
 2.07361287e-06 9.85422535e-07 3.28976774e-06]
2021-01-30 02:02:19,173 - pyswarms.single.local_best - INFO - Optimize for 500 iters with {'c1': 0.1, 'c2': 0.3, 'w': 0.9, 'k': 5, 'p': 2}
2021-01-30 02:02:47,238 - pyswarms.single.local_best - INFO - Optimization finished | best cost: 3333.8534219257563, best pos: [1.64963599e+00 5.84000378e-01 9.52097963e+01 5.53373339e-01
 3.31234488e-06 1.26916444e-06 3.48034562e-06]
2021-01-30 02:02:47,277 - pyswarms.single.local_best - INFO - Optimize for 500 iters with {'c1': 0.1, 'c2': 0.3, 'w': 0.9, 'k': 5, 'p': 2}
2021-01-30 02:03:15,650 - pyswarms.single.local_best - INFO - Optimization finished | best cost: 3375.6634558254295, best pos: [1.50159165e+00 5.52374956e-01 9.71607896e+01 5.85774254e-01
 1.23425854e-06 3.33960101e-06 3.17716389e-06]
2021-01-30 02:03:15,695 - pyswarms.single.local_best - INFO - Optimize for 500 iters with {'c1': 0.1, 'c2': 0.3, 'w': 0.9, 'k': 5, 'p': 2}
2021-01-30 02:03:43,168 - pyswarms.single.local_best - INFO - Optimization finished | best cost: 3358.771007638187, best pos: [1.73032126e+00 6.19146427e-01 9.51671524e+01 5.12920873e-01
 1.65348688e-06 2.34593014e-06 3.12010049e-06]
2021-01-30 02:03:43,212 - pyswarms.single.local_best - INFO - Optimize for 500 iters with {'c1': 0.1, 'c2': 0.3, 'w': 0.9, 'k': 5, 'p': 2}
2021-01-30 02:04:11,285 - pyswarms.single.local_best - INFO - Optimization finished | best cost: 3324.4689208472823, best pos: [1.90746609e+00 5.52580092e-01 9.08413002e+01 6.27714934e-01
 2.37392804e-06 3.62964584e-06 1.37097762e-06]
2021-01-30 02:04:11,332 - pyswarms.single.local_best - INFO - Optimize for 500 iters with {'c1': 0.1, 'c2': 0.3, 'w': 0.9, 'k': 5, 'p': 2}
2021-01-30 02:04:39,691 - pyswarms.single.local_best - INFO - Optimization finished | best cost: 3309.065612435938, best pos: [1.89104086e+00 7.08843388e-01 9.51811859e+01 4.20836978e-01
 5.53637976e-07 3.76409799e-06 3.23127445e-06]
2021-01-30 02:04:39,736 - pyswarms.single.local_best - INFO - Optimize for 500 iters with {'c1': 0.1, 'c2': 0.3, 'w': 0.9, 'k': 5, 'p': 2}
2021-01-30 02:05:07,283 - pyswarms.single.local_best - INFO - Optimization finished | best cost: 3412.6118469657417, best pos: [1.96383873e+00 7.18274416e-01 9.51883199e+01 4.09155656e-01
 1.30703219e-06 1.77341682e-06 3.48383931e-06]
2021-01-30 02:05:07,324 - pyswarms.single.local_best - INFO - Optimize for 500 iters with {'c1': 0.1, 'c2': 0.3, 'w': 0.9, 'k': 5, 'p': 2}
2021-01-30 02:05:34,670 - pyswarms.single.local_best - INFO - Optimization finished | best cost: 3337.079204649025, best pos: [1.58131019e+00 5.76362893e-01 9.55829886e+01 5.68181018e-01
 2.00938334e-06 3.05171973e-06 3.44764460e-06]
2021-01-30 02:05:34,711 - pyswarms.single.local_best - INFO - Optimize for 500 iters with {'c1': 0.1, 'c2': 0.3, 'w': 0.9, 'k': 5, 'p': 2}
2021-01-30 02:06:02,906 - pyswarms.single.local_best - INFO - Optimization finished | best cost: 3308.057445107195, best pos: [1.80686011e+00 6.53562725e-01 9.60880830e+01 4.52713249e-01
 3.15270667e-06 1.55796261e-06 3.46977457e-06]
2021-01-30 02:06:02,959 - pyswarms.single.local_best - INFO - Optimize for 500 iters with {'c1': 0.1, 'c2': 0.3, 'w': 0.9, 'k': 5, 'p': 2}
2021-01-30 02:06:31,622 - pyswarms.single.local_best - INFO - Optimization finished | best cost: 3392.244404632464, best pos: [1.58829472e+00 5.58537994e-01 9.42698840e+01 5.99991631e-01
 2.36779096e-06 2.20024249e-06 3.71241784e-06]
2021-01-30 02:06:31,667 - pyswarms.single.local_best - INFO - Optimize for 500 iters with {'c1': 0.1, 'c2': 0.3, 'w': 0.9, 'k': 5, 'p': 2}
2021-01-30 02:06:58,808 - pyswarms.single.local_best - INFO - Optimization finished | best cost: 3315.229517561653, best pos: [1.99000282e+00 6.97008008e-01 9.46757725e+01 4.05390262e-01
 2.03609162e-06 3.62924107e-06 3.58112344e-06]
2021-01-30 02:06:58,854 - pyswarms.single.local_best - INFO - Optimize for 500 iters with {'c1': 0.1, 'c2': 0.3, 'w': 0.9, 'k': 5, 'p': 2}
2021-01-30 02:07:27,325 - pyswarms.single.local_best - INFO - Optimization finished | best cost: 3382.7963170504117, best pos: [1.58144473e+00 5.42249907e-01 9.50520062e+01 6.27043865e-01
 2.80447214e-06 3.56039545e-06 1.37811058e-06]
2021-01-30 02:07:27,370 - pyswarms.single.local_best - INFO - Optimize for 500 iters with {'c1': 0.1, 'c2': 0.3, 'w': 0.9, 'k': 5, 'p': 2}
2021-01-30 02:07:56,183 - pyswarms.single.local_best - INFO - Optimization finished | best cost: 3294.7211769479563, best pos: [1.46128119e+00 5.42815067e-01 9.52773535e+01 6.32341400e-01
 2.15055796e-06 2.13123737e-06 3.74826322e-06]
2021-01-30 02:07:56,232 - pyswarms.single.local_best - INFO - Optimize for 500 iters with {'c1': 0.1, 'c2': 0.3, 'w': 0.9, 'k': 5, 'p': 2}
2021-01-30 02:08:23,233 - pyswarms.single.local_best - INFO - Optimization finished | best cost: 3555.9292424394157, best pos: [1.61831147e+00 6.35528222e-01 9.83861873e+01 4.72543469e-01
 1.85981587e-06 2.26865682e-06 3.76714452e-06]
2021-01-30 02:08:23,281 - pyswarms.single.local_best - INFO - Optimize for 500 iters with {'c1': 0.1, 'c2': 0.3, 'w': 0.9, 'k': 5, 'p': 2}
2021-01-30 02:08:52,093 - pyswarms.single.local_best - INFO - Optimization finished | best cost: 3347.365664321547, best pos: [1.97971505e+00 6.22301399e-01 9.19204684e+01 5.09882264e-01
 2.99624423e-06 2.04656950e-06 3.28828746e-06]
2021-01-30 02:08:52,139 - pyswarms.single.local_best - INFO - Optimize for 500 iters with {'c1': 0.1, 'c2': 0.3, 'w': 0.9, 'k': 5, 'p': 2}
2021-01-30 02:09:19,673 - pyswarms.single.local_best - INFO - Optimization finished | best cost: 3537.5225238782823, best pos: [1.64774644e+00 6.30810740e-01 9.66269919e+01 4.99281703e-01
 1.78065396e-06 2.41849011e-06 3.25793505e-06]
2021-01-30 02:09:19,723 - pyswarms.single.local_best - INFO - Optimize for 500 iters with {'c1': 0.1, 'c2': 0.3, 'w': 0.9, 'k': 5, 'p': 2}
2021-01-30 02:09:48,310 - pyswarms.single.local_best - INFO - Optimization finished | best cost: 4138.035647659452, best pos: [1.21835750e+00 9.70527490e-01 1.07809142e+02 3.96778406e-01
 1.45340071e-07 9.48685175e-07 1.01867471e-06]
2021-01-30 02:09:48,353 - pyswarms.single.local_best - INFO - Optimize for 500 iters with {'c1': 0.1, 'c2': 0.3, 'w': 0.9, 'k': 5, 'p': 2}
2021-01-30 02:10:15,720 - pyswarms.single.local_best - INFO - Optimization finished | best cost: 4014.883385907834, best pos: [1.45753629e+00 1.23016909e+00 1.13297001e+02 2.48354126e-01
 1.45440907e-06 1.37231578e-06 8.78008014e-07]
2021-01-30 02:10:15,766 - pyswarms.single.local_best - INFO - Optimize for 500 iters with {'c1': 0.1, 'c2': 0.3, 'w': 0.9, 'k': 5, 'p': 2}
2021-01-30 02:10:44,091 - pyswarms.single.local_best - INFO - Optimization finished | best cost: 4052.724016494408, best pos: [1.80875756e+00 1.29477839e+00 9.70286787e+01 2.36202378e-01
 2.81624417e-07 9.11563333e-07 6.32228458e-07]
2021-01-30 02:10:44,138 - pyswarms.single.local_best - INFO - Optimize for 500 iters with {'c1': 0.1, 'c2': 0.3, 'w': 0.9, 'k': 5, 'p': 2}
2021-01-30 02:11:12,368 - pyswarms.single.local_best - INFO - Optimization finished | best cost: 4138.200376423987, best pos: [1.07138072e+00 9.17467506e-01 1.13135195e+02 4.31194053e-01
 9.14746216e-07 8.70245189e-07 1.52643838e-06]
2021-01-30 02:11:12,410 - pyswarms.single.local_best - INFO - Optimize for 500 iters with {'c1': 0.1, 'c2': 0.3, 'w': 0.9, 'k': 5, 'p': 2}
2021-01-30 02:11:40,854 - pyswarms.single.local_best - INFO - Optimization finished | best cost: 4090.5747337315656, best pos: [1.43912055e+00 1.03490678e+00 9.64196057e+01 3.59954102e-01
 1.22811691e-07 1.23422205e-06 8.21929482e-07]
2021-01-30 02:11:40,892 - pyswarms.single.local_best - INFO - Optimize for 500 iters with {'c1': 0.1, 'c2': 0.3, 'w': 0.9, 'k': 5, 'p': 2}
2021-01-30 02:12:08,807 - pyswarms.single.local_best - INFO - Optimization finished | best cost: 4131.777966855889, best pos: [1.21544644e+00 8.94203812e-01 9.76522581e+01 4.68263507e-01
 1.17260617e-06 8.01166992e-07 5.91077083e-07]
2021-01-30 02:12:08,853 - pyswarms.single.local_best - INFO - Optimize for 500 iters with {'c1': 0.1, 'c2': 0.3, 'w': 0.9, 'k': 5, 'p': 2}
2021-01-30 02:12:37,897 - pyswarms.single.local_best - INFO - Optimization finished | best cost: 4087.7768672541783, best pos: [1.16137915e+00 9.27376705e-01 1.05931768e+02 4.34472761e-01
 9.02248571e-07 1.25374056e-07 1.13461053e-06]
2021-01-30 02:12:37,945 - pyswarms.single.local_best - INFO - Optimize for 500 iters with {'c1': 0.1, 'c2': 0.3, 'w': 0.9, 'k': 5, 'p': 2}
2021-01-30 02:13:07,160 - pyswarms.single.local_best - INFO - Optimization finished | best cost: 3989.8378651513076, best pos: [1.61620565e+00 1.10642124e+00 9.67513166e+01 3.18469933e-01
 9.16531180e-07 1.32996292e-06 2.97421886e-07]
2021-01-30 02:13:07,204 - pyswarms.single.local_best - INFO - Optimize for 500 iters with {'c1': 0.1, 'c2': 0.3, 'w': 0.9, 'k': 5, 'p': 2}
2021-01-30 02:13:35,526 - pyswarms.single.local_best - INFO - Optimization finished | best cost: 3986.8133744629, best pos: [1.20499466e+00 8.87073046e-01 9.84420816e+01 4.70975200e-01
 5.25550692e-07 6.94625830e-07 8.58050290e-07]
2021-01-30 02:13:35,572 - pyswarms.single.local_best - INFO - Optimize for 500 iters with {'c1': 0.1, 'c2': 0.3, 'w': 0.9, 'k': 5, 'p': 2}
2021-01-30 02:14:04,076 - pyswarms.single.local_best - INFO - Optimization finished | best cost: 3961.2131946761715, best pos: [1.59113358e+00 1.31022337e+00 1.09634349e+02 2.23706530e-01
 1.00446829e-06 4.84760928e-07 8.51628777e-07]
2021-01-30 02:14:04,124 - pyswarms.single.local_best - INFO - Optimize for 500 iters with {'c1': 0.1, 'c2': 0.3, 'w': 0.9, 'k': 5, 'p': 2}
2021-01-30 02:14:33,749 - pyswarms.single.local_best - INFO - Optimization finished | best cost: 4038.7617990661133, best pos: [1.06948814e+00 8.58188319e-01 1.07082019e+02 4.79766046e-01
 1.11717533e-06 8.06676730e-07 1.07811845e-06]
2021-01-30 02:14:33,796 - pyswarms.single.local_best - INFO - Optimize for 500 iters with {'c1': 0.1, 'c2': 0.3, 'w': 0.9, 'k': 5, 'p': 2}
2021-01-30 02:15:02,268 - pyswarms.single.local_best - INFO - Optimization finished | best cost: 4122.0195484211035, best pos: [1.67061585e+00 1.47520089e+00 1.10896354e+02 1.66414880e-01
 4.02676504e-07 1.04025043e-06 1.45694917e-06]
2021-01-30 02:15:02,317 - pyswarms.single.local_best - INFO - Optimize for 500 iters with {'c1': 0.1, 'c2': 0.3, 'w': 0.9, 'k': 5, 'p': 2}
2021-01-30 02:15:30,903 - pyswarms.single.local_best - INFO - Optimization finished | best cost: 4150.920694416156, best pos: [1.14743603e+00 9.86452163e-01 1.11102831e+02 3.91657748e-01
 1.85555394e-07 1.34806463e-06 1.35442455e-06]
2021-01-30 02:15:30,942 - pyswarms.single.local_best - INFO - Optimize for 500 iters with {'c1': 0.1, 'c2': 0.3, 'w': 0.9, 'k': 5, 'p': 2}
2021-01-30 02:15:59,200 - pyswarms.single.local_best - INFO - Optimization finished | best cost: 4031.8012500764894, best pos: [1.50813300e+00 1.25715972e+00 1.10731663e+02 2.40907026e-01
 9.17177884e-07 1.30197701e-06 8.82376678e-07]
2021-01-30 02:15:59,249 - pyswarms.single.local_best - INFO - Optimize for 500 iters with {'c1': 0.1, 'c2': 0.3, 'w': 0.9, 'k': 5, 'p': 2}
2021-01-30 02:16:29,010 - pyswarms.single.local_best - INFO - Optimization finished | best cost: 4038.7951211575023, best pos: [1.38738228e+00 1.17052186e+00 1.07754138e+02 2.88604716e-01
 8.05641717e-07 1.19085188e-06 9.77505949e-07]
2021-01-30 02:16:29,052 - pyswarms.single.local_best - INFO - Optimize for 500 iters with {'c1': 0.1, 'c2': 0.3, 'w': 0.9, 'k': 5, 'p': 2}
2021-01-30 02:16:56,551 - pyswarms.single.local_best - INFO - Optimization finished | best cost: 3925.354280842718, best pos: [1.87172701e+00 1.09294773e+00 9.58246278e+01 3.19796584e-01
 5.10350189e-07 7.28483810e-07 1.79547402e-07]
2021-01-30 02:16:56,599 - pyswarms.single.local_best - INFO - Optimize for 500 iters with {'c1': 0.1, 'c2': 0.3, 'w': 0.9, 'k': 5, 'p': 2}
2021-01-30 02:17:24,022 - pyswarms.single.local_best - INFO - Optimization finished | best cost: 4104.480420864957, best pos: [1.73406588e+00 1.41583747e+00 1.09641213e+02 1.81075376e-01
 1.39281288e-06 7.63374419e-07 7.44765513e-07]
2021-01-30 02:17:24,066 - pyswarms.single.local_best - INFO - Optimize for 500 iters with {'c1': 0.1, 'c2': 0.3, 'w': 0.9, 'k': 5, 'p': 2}
2021-01-30 02:17:50,812 - pyswarms.single.local_best - INFO - Optimization finished | best cost: 4075.808130141065, best pos: [1.65153023e+00 1.36360696e+00 1.09588440e+02 2.05593367e-01
 1.00464262e-06 6.72891816e-07 7.70087605e-07]
2021-01-30 02:17:50,856 - pyswarms.single.local_best - INFO - Optimize for 500 iters with {'c1': 0.1, 'c2': 0.3, 'w': 0.9, 'k': 5, 'p': 2}
2021-01-30 02:18:18,916 - pyswarms.single.local_best - INFO - Optimization finished | best cost: 3917.0869205028225, best pos: [1.06847295e+00 7.94044621e-01 9.80556300e+01 5.53117970e-01
 7.97912476e-07 4.68260972e-07 1.14953526e-06]
2021-01-30 02:18:18,965 - pyswarms.single.local_best - INFO - Optimize for 500 iters with {'c1': 0.1, 'c2': 0.3, 'w': 0.9, 'k': 5, 'p': 2}
2021-01-30 02:18:48,479 - pyswarms.single.local_best - INFO - Optimization finished | best cost: 3865.7436394830206, best pos: [1.80694543e+00 9.78684631e-01 9.49814811e+01 3.95012127e-01
 1.04684003e-06 3.37904568e-07 1.42914116e-08]
2021-01-30 02:18:48,524 - pyswarms.single.local_best - INFO - Optimize for 500 iters with {'c1': 0.1, 'c2': 0.3, 'w': 0.9, 'k': 5, 'p': 2}
2021-01-30 02:19:17,076 - pyswarms.single.local_best - INFO - Optimization finished | best cost: 4072.233456498686, best pos: [1.26886621e+00 8.69326225e-01 9.60632549e+01 4.80170735e-01
 7.75144653e-07 6.88940521e-07 6.86712739e-07]
2021-01-30 02:19:17,124 - pyswarms.single.local_best - INFO - Optimize for 500 iters with {'c1': 0.1, 'c2': 0.3, 'w': 0.9, 'k': 5, 'p': 2}
2021-01-30 02:19:45,202 - pyswarms.single.local_best - INFO - Optimization finished | best cost: 4113.998894391736, best pos: [1.56359454e+00 1.21813440e+00 1.07551769e+02 2.63711882e-01
 8.31561746e-07 5.75320523e-07 5.75586213e-07]
2021-01-30 02:19:45,249 - pyswarms.single.local_best - INFO - Optimize for 500 iters with {'c1': 0.1, 'c2': 0.3, 'w': 0.9, 'k': 5, 'p': 2}
2021-01-30 02:20:14,201 - pyswarms.single.local_best - INFO - Optimization finished | best cost: 4124.745887865791, best pos: [1.85611750e+00 1.20233595e+00 9.71976864e+01 2.75880908e-01
 8.08635454e-07 9.17654315e-07 1.44119321e-07]
2021-01-30 02:20:14,249 - pyswarms.single.local_best - INFO - Optimize for 500 iters with {'c1': 0.1, 'c2': 0.3, 'w': 0.9, 'k': 5, 'p': 2}
2021-01-30 02:20:42,953 - pyswarms.single.local_best - INFO - Optimization finished | best cost: 4055.866311346266, best pos: [1.26052773e+00 1.02445562e+00 1.07645830e+02 3.60494118e-01
 5.72635496e-07 1.00789054e-06 1.03696545e-06]
2021-01-30 02:20:43,001 - pyswarms.single.local_best - INFO - Optimize for 500 iters with {'c1': 0.1, 'c2': 0.3, 'w': 0.9, 'k': 5, 'p': 2}
2021-01-30 02:21:10,653 - pyswarms.single.local_best - INFO - Optimization finished | best cost: 4096.825655851336, best pos: [1.59593970e+00 1.22963089e+00 1.07550328e+02 2.50498389e-01
 7.99451457e-07 1.32885068e-06 4.95758365e-07]
2021-01-30 02:21:10,695 - pyswarms.single.local_best - INFO - Optimize for 500 iters with {'c1': 0.1, 'c2': 0.3, 'w': 0.9, 'k': 5, 'p': 2}
2021-01-30 02:21:39,145 - pyswarms.single.local_best - INFO - Optimization finished | best cost: 3941.3552835570954, best pos: [1.20502078e+00 1.00589505e+00 1.09123539e+02 3.78186869e-01
 1.26072293e-06 1.40877779e-06 7.47850843e-07]
2021-01-30 02:21:39,190 - pyswarms.single.local_best - INFO - Optimize for 500 iters with {'c1': 0.1, 'c2': 0.3, 'w': 0.9, 'k': 5, 'p': 2}
2021-01-30 02:22:06,800 - pyswarms.single.local_best - INFO - Optimization finished | best cost: 4168.0151551437075, best pos: [1.28313990e+00 1.04380790e+00 1.07925675e+02 3.47782541e-01
 9.11829827e-07 7.00412534e-07 1.06988793e-06]
2021-01-30 02:22:06,847 - pyswarms.single.local_best - INFO - Optimize for 500 iters with {'c1': 0.1, 'c2': 0.3, 'w': 0.9, 'k': 5, 'p': 2}
2021-01-30 02:22:35,757 - pyswarms.single.local_best - INFO - Optimization finished | best cost: 4070.3256477605732, best pos: [1.22340429e+00 9.57084398e-01 1.01407715e+02 4.11579208e-01
 9.42722185e-07 9.88574494e-07 9.06656899e-07]
2021-01-30 02:22:35,799 - pyswarms.single.local_best - INFO - Optimize for 500 iters with {'c1': 0.1, 'c2': 0.3, 'w': 0.9, 'k': 5, 'p': 2}
2021-01-30 02:23:05,773 - pyswarms.single.local_best - INFO - Optimization finished | best cost: 4173.665808208554, best pos: [1.12568566e+00 9.54392201e-01 1.27636440e+02 3.68871740e-01
 9.68261559e-07 1.24289856e-06 1.50642214e-06]
2021-01-30 02:23:05,821 - pyswarms.single.local_best - INFO - Optimize for 500 iters with {'c1': 0.1, 'c2': 0.3, 'w': 0.9, 'k': 5, 'p': 2}
2021-01-30 02:23:33,135 - pyswarms.single.local_best - INFO - Optimization finished | best cost: 4117.672278357627, best pos: [1.11527565e+00 8.98379070e-01 1.08180283e+02 4.49693056e-01
 7.58771892e-07 1.23635765e-06 8.63032179e-07]
2021-01-30 02:23:33,176 - pyswarms.single.local_best - INFO - Optimize for 500 iters with {'c1': 0.1, 'c2': 0.3, 'w': 0.9, 'k': 5, 'p': 2}
2021-01-30 02:24:01,077 - pyswarms.single.local_best - INFO - Optimization finished | best cost: 4091.1320827125073, best pos: [1.66099033e+00 1.37229906e+00 1.09240665e+02 1.99439034e-01
 4.26413566e-07 4.93309082e-07 1.03254622e-06]
2021-01-30 02:24:01,121 - pyswarms.single.local_best - INFO - Optimize for 500 iters with {'c1': 0.1, 'c2': 0.3, 'w': 0.9, 'k': 5, 'p': 2}
2021-01-30 02:24:30,420 - pyswarms.single.local_best - INFO - Optimization finished | best cost: 4094.8434926246077, best pos: [1.25342987e+00 1.01696824e+00 1.06761532e+02 3.67741655e-01
 1.01192781e-06 1.06571985e-06 8.66114537e-07]
2021-01-30 02:24:30,460 - pyswarms.single.local_best - INFO - Optimize for 500 iters with {'c1': 0.1, 'c2': 0.3, 'w': 0.9, 'k': 5, 'p': 2}
2021-01-30 02:24:58,585 - pyswarms.single.local_best - INFO - Optimization finished | best cost: 4050.0682702891477, best pos: [1.74164477e+00 1.27790750e+00 9.83180404e+01 2.44735430e-01
 6.09512328e-07 2.43449221e-07 6.93835541e-07]
2021-01-30 02:24:58,628 - pyswarms.single.local_best - INFO - Optimize for 500 iters with {'c1': 0.1, 'c2': 0.3, 'w': 0.9, 'k': 5, 'p': 2}
2021-01-30 02:25:27,327 - pyswarms.single.local_best - INFO - Optimization finished | best cost: 4182.262024907217, best pos: [1.55729441e+00 1.28301503e+00 1.09638901e+02 2.32349558e-01
 5.55651521e-07 8.12881650e-07 9.51243109e-07]
2021-01-30 02:25:27,373 - pyswarms.single.local_best - INFO - Optimize for 500 iters with {'c1': 0.1, 'c2': 0.3, 'w': 0.9, 'k': 5, 'p': 2}
2021-01-30 02:25:55,093 - pyswarms.single.local_best - INFO - Optimization finished | best cost: 4138.7096798909315, best pos: [1.49945907e+00 1.23653211e+00 1.10124520e+02 2.53036218e-01
 5.82160154e-07 1.29779775e-06 8.06406106e-07]
2021-01-30 02:25:55,137 - pyswarms.single.local_best - INFO - Optimize for 500 iters with {'c1': 0.1, 'c2': 0.3, 'w': 0.9, 'k': 5, 'p': 2}
2021-01-30 02:26:24,425 - pyswarms.single.local_best - INFO - Optimization finished | best cost: 3929.269197985895, best pos: [1.37601851e+00 1.09692038e+00 1.05320280e+02 3.22944795e-01
 9.92635595e-08 7.70250561e-07 1.03466492e-06]
2021-01-30 02:26:24,473 - pyswarms.single.local_best - INFO - Optimize for 500 iters with {'c1': 0.1, 'c2': 0.3, 'w': 0.9, 'k': 5, 'p': 2}
2021-01-30 02:26:53,860 - pyswarms.single.local_best - INFO - Optimization finished | best cost: 4126.549257917317, best pos: [1.36072732e+00 1.12060076e+00 1.07394150e+02 3.14976780e-01
 1.48403135e-07 6.76353068e-07 1.07434005e-06]
2021-01-30 02:26:53,907 - pyswarms.single.local_best - INFO - Optimize for 500 iters with {'c1': 0.1, 'c2': 0.3, 'w': 0.9, 'k': 5, 'p': 2}
2021-01-30 02:27:22,276 - pyswarms.single.local_best - INFO - Optimization finished | best cost: 4204.886587024282, best pos: [1.62959288e+00 1.35590884e+00 1.08007029e+02 2.11839739e-01
 1.45506874e-09 8.97103948e-07 1.01058574e-06]
2021-01-30 02:27:22,324 - pyswarms.single.local_best - INFO - Optimize for 500 iters with {'c1': 0.1, 'c2': 0.3, 'w': 0.9, 'k': 5, 'p': 2}
2021-01-30 02:27:50,762 - pyswarms.single.local_best - INFO - Optimization finished | best cost: 3970.79531926815, best pos: [1.16228764e+00 1.01601116e+00 1.09296431e+02 3.78297815e-01
 6.49397622e-07 1.40427579e-06 1.24349349e-06]
2021-01-30 02:27:50,808 - pyswarms.single.local_best - INFO - Optimize for 500 iters with {'c1': 0.1, 'c2': 0.3, 'w': 0.9, 'k': 5, 'p': 2}
2021-01-30 02:28:19,296 - pyswarms.single.local_best - INFO - Optimization finished | best cost: 4103.74191222592, best pos: [1.77715667e+00 1.38827185e+00 1.08130923e+02 1.94450484e-01
 1.95554675e-07 1.46660787e-06 5.63152962e-07]
2021-01-30 02:28:19,343 - pyswarms.single.local_best - INFO - Optimize for 500 iters with {'c1': 0.1, 'c2': 0.3, 'w': 0.9, 'k': 5, 'p': 2}
2021-01-30 02:28:47,361 - pyswarms.single.local_best - INFO - Optimization finished | best cost: 4111.594646301218, best pos: [1.26811086e+00 1.01915132e+00 1.05571873e+02 3.69087469e-01
 4.92408437e-09 9.00025873e-07 1.14482910e-06]
2021-01-30 02:28:47,408 - pyswarms.single.local_best - INFO - Optimize for 500 iters with {'c1': 0.1, 'c2': 0.3, 'w': 0.9, 'k': 5, 'p': 2}
2021-01-30 02:29:16,267 - pyswarms.single.local_best - INFO - Optimization finished | best cost: 4162.2061505990605, best pos: [1.48946426e+00 1.23329392e+00 1.05921731e+02 2.57208107e-01
 8.80563069e-07 5.42689041e-08 1.18713265e-06]
2021-01-30 02:29:16,310 - pyswarms.single.local_best - INFO - Optimize for 500 iters with {'c1': 0.1, 'c2': 0.3, 'w': 0.9, 'k': 5, 'p': 2}
2021-01-30 02:29:43,349 - pyswarms.single.local_best - INFO - Optimization finished | best cost: 4055.022135757429, best pos: [1.68422910e+00 1.08305703e+00 9.40500784e+01 3.33522387e-01
 5.34840348e-07 6.20461740e-07 5.22153217e-07]
2021-01-30 02:29:43,400 - pyswarms.single.local_best - INFO - Optimize for 500 iters with {'c1': 0.1, 'c2': 0.3, 'w': 0.9, 'k': 5, 'p': 2}
2021-01-30 02:30:11,553 - pyswarms.single.local_best - INFO - Optimization finished | best cost: 4122.343717569322, best pos: [1.68351883e+00 1.33952700e+00 1.05561592e+02 2.12628110e-01
 1.05893807e-06 1.34918912e-06 5.92308374e-07]
2021-01-30 02:30:11,604 - pyswarms.single.local_best - INFO - Optimize for 500 iters with {'c1': 0.1, 'c2': 0.3, 'w': 0.9, 'k': 5, 'p': 2}
2021-01-30 02:30:39,932 - pyswarms.single.local_best - INFO - Optimization finished | best cost: 4059.603474199797, best pos: [1.21633786e+00 9.01966561e-01 9.69340495e+01 4.57732913e-01
 1.92881587e-07 4.26733259e-07 1.22926340e-06]
2021-01-30 02:30:39,975 - pyswarms.single.local_best - INFO - Optimize for 500 iters with {'c1': 0.1, 'c2': 0.3, 'w': 0.9, 'k': 5, 'p': 2}
2021-01-30 02:31:07,350 - pyswarms.single.local_best - INFO - Optimization finished | best cost: 4007.600698763503, best pos: [1.99821069e+00 1.25535488e+00 9.60093964e+01 2.52535585e-01
 9.85989102e-07 7.41398004e-07 1.28482479e-07]
2021-01-30 02:31:07,389 - pyswarms.single.local_best - INFO - Optimize for 500 iters with {'c1': 0.1, 'c2': 0.3, 'w': 0.9, 'k': 5, 'p': 2}
2021-01-30 02:31:36,227 - pyswarms.single.local_best - INFO - Optimization finished | best cost: 4246.447852934916, best pos: [1.04645362e+00 8.64987995e-01 1.06071078e+02 4.85223758e-01
 3.28240909e-07 1.40186437e-06 1.21574381e-06]
2021-01-30 02:31:36,272 - pyswarms.single.local_best - INFO - Optimize for 500 iters with {'c1': 0.1, 'c2': 0.3, 'w': 0.9, 'k': 5, 'p': 2}
2021-01-30 02:32:06,265 - pyswarms.single.local_best - INFO - Optimization finished | best cost: 4076.648125012672, best pos: [1.17182097e+00 9.70551339e-01 1.08851868e+02 3.94361384e-01
 1.11775904e-06 1.15069569e-06 1.00588499e-06]
2021-01-30 02:32:06,313 - pyswarms.single.local_best - INFO - Optimize for 500 iters with {'c1': 0.1, 'c2': 0.3, 'w': 0.9, 'k': 5, 'p': 2}
2021-01-30 02:32:34,990 - pyswarms.single.local_best - INFO - Optimization finished | best cost: 4077.2567450973174, best pos: [1.14194391e+00 8.35158715e-01 9.69620264e+01 5.18269492e-01
 1.32840083e-07 1.23833447e-06 8.61131289e-07]
2021-01-30 02:32:35,037 - pyswarms.single.local_best - INFO - Optimize for 500 iters with {'c1': 0.1, 'c2': 0.3, 'w': 0.9, 'k': 5, 'p': 2}
2021-01-30 02:33:03,432 - pyswarms.single.local_best - INFO - Optimization finished | best cost: 4150.094677372192, best pos: [1.46488295e+00 1.19830590e+00 1.08033664e+02 2.70939415e-01
 1.17836517e-06 1.25269188e-06 6.79678175e-07]
2021-01-30 02:33:03,477 - pyswarms.single.local_best - INFO - Optimize for 500 iters with {'c1': 0.1, 'c2': 0.3, 'w': 0.9, 'k': 5, 'p': 2}
2021-01-30 02:33:32,121 - pyswarms.single.local_best - INFO - Optimization finished | best cost: 4115.336453904432, best pos: [1.05492333e+00 8.27296112e-01 1.06824029e+02 5.19878176e-01
 1.16471886e-06 9.27712612e-07 5.44188396e-07]
2021-01-30 02:33:32,168 - pyswarms.single.local_best - INFO - Optimize for 500 iters with {'c1': 0.1, 'c2': 0.3, 'w': 0.9, 'k': 5, 'p': 2}
2021-01-30 02:34:00,343 - pyswarms.single.local_best - INFO - Optimization finished | best cost: 4139.752080866321, best pos: [1.35318217e+00 1.21046456e+00 1.14212723e+02 2.65165836e-01
 9.88376192e-07 1.37069560e-06 1.40726687e-06]
2021-01-30 02:34:00,387 - pyswarms.single.local_best - INFO - Optimize for 500 iters with {'c1': 0.1, 'c2': 0.3, 'w': 0.9, 'k': 5, 'p': 2}
2021-01-30 02:34:29,457 - pyswarms.single.local_best - INFO - Optimization finished | best cost: 3980.473155457843, best pos: [1.67763744e+00 1.39289192e+00 1.06042116e+02 1.99585759e-01
 3.08477235e-07 1.20741172e-06 8.85574516e-07]
2021-01-30 02:34:29,505 - pyswarms.single.local_best - INFO - Optimize for 500 iters with {'c1': 0.1, 'c2': 0.3, 'w': 0.9, 'k': 5, 'p': 2}
2021-01-30 02:34:58,869 - pyswarms.single.local_best - INFO - Optimization finished | best cost: 4007.8314895927892, best pos: [1.12281672e+00 8.12714852e-01 9.62635676e+01 5.39456031e-01
 9.13305333e-07 8.37317822e-07 7.71524186e-07]
2021-01-30 02:34:58,917 - pyswarms.single.local_best - INFO - Optimize for 500 iters with {'c1': 0.1, 'c2': 0.3, 'w': 0.9, 'k': 5, 'p': 2}
2021-01-30 02:35:27,745 - pyswarms.single.local_best - INFO - Optimization finished | best cost: 4051.981107850914, best pos: [1.28692838e+00 1.02542276e+00 1.06708236e+02 3.64799224e-01
 2.03275999e-07 6.18156058e-07 1.03849948e-06]
2021-01-30 02:35:27,784 - pyswarms.single.local_best - INFO - Optimize for 500 iters with {'c1': 0.1, 'c2': 0.3, 'w': 0.9, 'k': 5, 'p': 2}
2021-01-30 02:35:57,123 - pyswarms.single.local_best - INFO - Optimization finished | best cost: 4154.497820540143, best pos: [1.32424365e+00 1.12443690e+00 1.08715243e+02 3.09895142e-01
 8.31919826e-07 1.19908034e-06 1.05784642e-06]
2021-01-30 02:35:57,164 - pyswarms.single.local_best - INFO - Optimize for 500 iters with {'c1': 0.1, 'c2': 0.3, 'w': 0.9, 'k': 5, 'p': 2}
2021-01-30 02:36:24,992 - pyswarms.single.local_best - INFO - Optimization finished | best cost: 4144.97953098176, best pos: [1.63422829e+00 1.11716645e+00 1.00048715e+02 3.11943785e-01
 8.99552145e-07 5.56280008e-07 3.40861005e-07]
2021-01-30 02:36:25,038 - pyswarms.single.local_best - INFO - Optimize for 500 iters with {'c1': 0.1, 'c2': 0.3, 'w': 0.9, 'k': 5, 'p': 2}
2021-01-30 02:36:53,209 - pyswarms.single.local_best - INFO - Optimization finished | best cost: 4073.9201252109287, best pos: [1.72577692e+00 1.46558541e+00 1.04498407e+02 1.69400058e-01
 7.77560854e-07 1.31582199e-06 1.18550413e-06]
2021-01-30 02:36:53,254 - pyswarms.single.local_best - INFO - Optimize for 500 iters with {'c1': 0.1, 'c2': 0.3, 'w': 0.9, 'k': 5, 'p': 2}
2021-01-30 02:37:20,449 - pyswarms.single.local_best - INFO - Optimization finished | best cost: 4108.348719309345, best pos: [1.63608013e+00 1.36064659e+00 1.09285219e+02 2.08153475e-01
 7.63306267e-07 1.01026279e-06 8.07392842e-07]
2021-01-30 02:37:20,501 - pyswarms.single.local_best - INFO - Optimize for 500 iters with {'c1': 0.1, 'c2': 0.3, 'w': 0.9, 'k': 5, 'p': 2}
2021-01-30 02:37:49,038 - pyswarms.single.local_best - INFO - Optimization finished | best cost: 4096.149885523126, best pos: [1.81205255e+00 1.25347087e+00 9.14054673e+01 2.48830875e-01
 3.36506623e-08 1.40435399e-06 9.16177320e-07]
2021-01-30 02:37:49,085 - pyswarms.single.local_best - INFO - Optimize for 500 iters with {'c1': 0.1, 'c2': 0.3, 'w': 0.9, 'k': 5, 'p': 2}
2021-01-30 02:38:18,120 - pyswarms.single.local_best - INFO - Optimization finished | best cost: 3954.3121559729243, best pos: [1.04396330e+00 7.43191507e-01 9.55815897e+01 6.16253514e-01
 2.34258226e-08 1.33906277e-06 8.09007862e-07]
2021-01-30 02:38:18,167 - pyswarms.single.local_best - INFO - Optimize for 500 iters with {'c1': 0.1, 'c2': 0.3, 'w': 0.9, 'k': 5, 'p': 2}
2021-01-30 02:38:45,897 - pyswarms.single.local_best - INFO - Optimization finished | best cost: 4056.269170018335, best pos: [1.57563317e+00 1.17402868e+00 9.72686159e+01 2.92710016e-01
 1.27078818e-06 8.91955187e-07 5.23370087e-07]
2021-01-30 02:38:45,944 - pyswarms.single.local_best - INFO - Optimize for 500 iters with {'c1': 0.1, 'c2': 0.3, 'w': 0.9, 'k': 5, 'p': 2}
2021-01-30 02:39:13,177 - pyswarms.single.local_best - INFO - Optimization finished | best cost: 4191.117286165021, best pos: [1.11234492e+00 9.08878958e-01 1.06590691e+02 4.42252028e-01
 7.49683777e-07 6.88463312e-07 1.31190856e-06]
2021-01-30 02:39:13,223 - pyswarms.single.local_best - INFO - Optimize for 500 iters with {'c1': 0.1, 'c2': 0.3, 'w': 0.9, 'k': 5, 'p': 2}
2021-01-30 02:39:41,581 - pyswarms.single.local_best - INFO - Optimization finished | best cost: 4048.564529581936, best pos: [1.13623509e+00 8.38710272e-01 9.97472940e+01 5.09955407e-01
 4.98808160e-07 7.47313219e-07 8.73714841e-07]
2021-01-30 02:39:41,626 - pyswarms.single.local_best - INFO - Optimize for 500 iters with {'c1': 0.1, 'c2': 0.3, 'w': 0.9, 'k': 5, 'p': 2}
2021-01-30 02:40:10,489 - pyswarms.single.local_best - INFO - Optimization finished | best cost: 4043.51351767274, best pos: [1.41791003e+00 1.11826448e+00 1.07755553e+02 3.14356225e-01
 7.25943886e-07 8.61033163e-07 5.77711628e-07]
2021-01-30 02:40:10,534 - pyswarms.single.local_best - INFO - Optimize for 500 iters with {'c1': 0.1, 'c2': 0.3, 'w': 0.9, 'k': 5, 'p': 2}
2021-01-30 02:40:39,885 - pyswarms.single.local_best - INFO - Optimization finished | best cost: 4252.657145173577, best pos: [1.11302189e+00 9.50398273e-01 1.13929510e+02 4.09697658e-01
 9.67585276e-07 6.67557660e-07 1.37086505e-06]
2021-01-30 02:40:39,932 - pyswarms.single.local_best - INFO - Optimize for 500 iters with {'c1': 0.1, 'c2': 0.3, 'w': 0.9, 'k': 5, 'p': 2}
2021-01-30 02:41:08,336 - pyswarms.single.local_best - INFO - Optimization finished | best cost: 3998.5027784231793, best pos: [1.45139239e+00 1.19300737e+00 1.06427708e+02 2.74809225e-01
 2.10923283e-07 2.81039610e-07 1.27898947e-06]
2021-01-30 02:41:08,383 - pyswarms.single.local_best - INFO - Optimize for 500 iters with {'c1': 0.1, 'c2': 0.3, 'w': 0.9, 'k': 5, 'p': 2}
2021-01-30 02:41:37,559 - pyswarms.single.local_best - INFO - Optimization finished | best cost: 4074.83018505612, best pos: [1.58452838e+00 1.07173875e+00 9.89280758e+01 3.45806790e-01
 4.97602429e-07 2.35917305e-07 4.57405579e-07]
2021-01-30 02:41:37,605 - pyswarms.single.local_best - INFO - Optimize for 500 iters with {'c1': 0.1, 'c2': 0.3, 'w': 0.9, 'k': 5, 'p': 2}
2021-01-30 02:42:06,419 - pyswarms.single.local_best - INFO - Optimization finished | best cost: 4118.312507987734, best pos: [1.12382513e+00 7.72113765e-01 9.72998052e+01 5.79967633e-01
 6.52842951e-07 5.86067372e-07 6.61931449e-07]
2021-01-30 02:42:06,465 - pyswarms.single.local_best - INFO - Optimize for 500 iters with {'c1': 0.1, 'c2': 0.3, 'w': 0.9, 'k': 5, 'p': 2}
2021-01-30 02:42:35,314 - pyswarms.single.local_best - INFO - Optimization finished | best cost: 4139.563627244633, best pos: [1.19488275e+00 9.79097870e-01 1.04204981e+02 3.94511105e-01
 1.11356504e-06 7.71188129e-07 1.17404621e-06]
2021-01-30 02:42:35,357 - pyswarms.single.local_best - INFO - Optimize for 500 iters with {'c1': 0.1, 'c2': 0.3, 'w': 0.9, 'k': 5, 'p': 2}
2021-01-30 02:43:02,848 - pyswarms.single.local_best - INFO - Optimization finished | best cost: 4076.8878736593024, best pos: [1.14893022e+00 9.10075786e-01 1.06988549e+02 4.43274634e-01
 8.47062661e-09 1.35024664e-06 8.93779355e-07]
2021-01-30 02:43:02,897 - pyswarms.single.local_best - INFO - Optimize for 500 iters with {'c1': 0.1, 'c2': 0.3, 'w': 0.9, 'k': 5, 'p': 2}
2021-01-30 02:43:31,374 - pyswarms.single.local_best - INFO - Optimization finished | best cost: 3995.7858246897226, best pos: [1.49404891e+00 1.10510175e+00 9.82616224e+01 3.20340730e-01
 1.29042311e-06 1.07373916e-06 5.16997822e-07]
2021-01-30 02:43:31,420 - pyswarms.single.local_best - INFO - Optimize for 500 iters with {'c1': 0.1, 'c2': 0.3, 'w': 0.9, 'k': 5, 'p': 2}
2021-01-30 02:43:59,675 - pyswarms.single.local_best - INFO - Optimization finished | best cost: 4061.839597988642, best pos: [1.30398200e+00 1.05991650e+00 1.08621862e+02 3.39838858e-01
 4.76275707e-07 2.56704752e-07 1.19151332e-06]
2021-01-30 02:43:59,719 - pyswarms.single.local_best - INFO - Optimize for 500 iters with {'c1': 0.1, 'c2': 0.3, 'w': 0.9, 'k': 5, 'p': 2}
2021-01-30 02:44:29,199 - pyswarms.single.local_best - INFO - Optimization finished | best cost: 3934.1882335803875, best pos: [1.34674170e+00 9.25129748e-01 9.74629997e+01 4.40764107e-01
 7.71105966e-07 4.54103168e-07 5.41053921e-07]
2021-01-30 02:44:29,246 - pyswarms.single.local_best - INFO - Optimize for 500 iters with {'c1': 0.1, 'c2': 0.3, 'w': 0.9, 'k': 5, 'p': 2}
2021-01-30 02:44:58,913 - pyswarms.single.local_best - INFO - Optimization finished | best cost: 4080.076394551482, best pos: [1.77088259e+00 1.01350563e+00 9.62467314e+01 3.66818183e-01
 3.80003808e-07 7.68605841e-07 1.22126640e-07]
2021-01-30 02:44:58,960 - pyswarms.single.local_best - INFO - Optimize for 500 iters with {'c1': 0.1, 'c2': 0.3, 'w': 0.9, 'k': 5, 'p': 2}
2021-01-30 02:45:27,316 - pyswarms.single.local_best - INFO - Optimization finished | best cost: 4068.5205917014346, best pos: [1.40709657e+00 1.11174624e+00 1.07080904e+02 3.11727534e-01
 7.67806237e-08 8.10095329e-07 9.42588644e-07]
2021-01-30 02:45:27,363 - pyswarms.single.local_best - INFO - Optimize for 500 iters with {'c1': 0.1, 'c2': 0.3, 'w': 0.9, 'k': 5, 'p': 2}
2021-01-30 02:45:56,657 - pyswarms.single.local_best - INFO - Optimization finished | best cost: 3974.866029114055, best pos: [1.48475221e+00 1.27154023e+00 1.08771864e+02 2.45027898e-01
 1.11723200e-06 1.08513915e-06 9.07512337e-07]
2021-01-30 02:45:56,700 - pyswarms.single.local_best - INFO - Optimize for 500 iters with {'c1': 0.1, 'c2': 0.3, 'w': 0.9, 'k': 5, 'p': 2}
2021-01-30 02:46:25,745 - pyswarms.single.local_best - INFO - Optimization finished | best cost: 4145.54643503051, best pos: [1.34331768e+00 1.15512758e+00 1.08039612e+02 2.93361656e-01
 7.23480995e-07 9.19188726e-07 1.31755093e-06]
2021-01-30 02:46:25,789 - pyswarms.single.local_best - INFO - Optimize for 500 iters with {'c1': 0.1, 'c2': 0.3, 'w': 0.9, 'k': 5, 'p': 2}
2021-01-30 02:46:54,756 - pyswarms.single.local_best - INFO - Optimization finished | best cost: 4114.411638233927, best pos: [1.82973803e+00 1.02850806e+00 9.38198299e+01 3.68801650e-01
 2.94378536e-07 8.48958852e-07 1.22165620e-07]
2021-01-30 02:46:54,806 - pyswarms.single.local_best - INFO - Optimize for 500 iters with {'c1': 0.1, 'c2': 0.3, 'w': 0.9, 'k': 5, 'p': 2}
2021-01-30 02:47:24,786 - pyswarms.single.local_best - INFO - Optimization finished | best cost: 3982.072151890381, best pos: [1.27486354e+00 1.00842200e+00 1.07845272e+02 3.73789603e-01
 6.88982027e-07 8.54110784e-07 7.57387586e-07]
2021-01-30 02:47:24,831 - pyswarms.single.local_best - INFO - Optimize for 500 iters with {'c1': 0.1, 'c2': 0.3, 'w': 0.9, 'k': 5, 'p': 2}
2021-01-30 02:47:53,712 - pyswarms.single.local_best - INFO - Optimization finished | best cost: 4113.4111719951825, best pos: [1.37501748e+00 1.08769167e+00 1.05649551e+02 3.23698402e-01
 7.63602278e-07 1.10158425e-06 7.88216883e-07]
2021-01-30 02:47:53,758 - pyswarms.single.local_best - INFO - Optimize for 500 iters with {'c1': 0.1, 'c2': 0.3, 'w': 0.9, 'k': 5, 'p': 2}
2021-01-30 02:48:22,304 - pyswarms.single.local_best - INFO - Optimization finished | best cost: 4055.7591069964337, best pos: [1.03466414e+00 8.50501600e-01 1.07281601e+02 4.96108961e-01
 1.14594645e-06 3.51795505e-07 1.30136509e-06]
2021-01-30 02:48:22,360 - pyswarms.single.local_best - INFO - Optimize for 500 iters with {'c1': 0.1, 'c2': 0.3, 'w': 0.9, 'k': 5, 'p': 2}
2021-01-30 02:48:50,520 - pyswarms.single.local_best - INFO - Optimization finished | best cost: 4001.916813724973, best pos: [1.83138158e+00 1.66562168e+00 1.08820201e+02 1.19236458e-01
 1.38661849e-06 1.74900090e-07 1.44956972e-06]
2021-01-30 02:48:50,566 - pyswarms.single.local_best - INFO - Optimize for 500 iters with {'c1': 0.1, 'c2': 0.3, 'w': 0.9, 'k': 5, 'p': 2}
2021-01-30 02:49:20,224 - pyswarms.single.local_best - INFO - Optimization finished | best cost: 3957.4794031805172, best pos: [1.05925654e+00 7.53269036e-01 9.82546065e+01 5.97497940e-01
 5.40434784e-07 9.45208046e-08 1.15947665e-06]
2021-01-30 02:49:20,275 - pyswarms.single.local_best - INFO - Optimize for 500 iters with {'c1': 0.1, 'c2': 0.3, 'w': 0.9, 'k': 5, 'p': 2}
2021-01-30 02:49:49,837 - pyswarms.single.local_best - INFO - Optimization finished | best cost: 4043.454869719155, best pos: [1.40320097e+00 9.69384086e-01 9.60077287e+01 4.04866189e-01
 2.45182637e-07 9.42421774e-07 6.89349444e-07]
2021-01-30 02:49:49,882 - pyswarms.single.local_best - INFO - Optimize for 500 iters with {'c1': 0.1, 'c2': 0.3, 'w': 0.9, 'k': 5, 'p': 2}
2021-01-30 02:50:17,315 - pyswarms.single.local_best - INFO - Optimization finished | best cost: 4176.018498781437, best pos: [1.53771390e+00 1.06604507e+00 9.40656105e+01 3.46049401e-01
 5.60758931e-07 5.21367269e-07 7.98080774e-07]
2021-01-30 02:50:17,355 - pyswarms.single.local_best - INFO - Optimize for 500 iters with {'c1': 0.1, 'c2': 0.3, 'w': 0.9, 'k': 5, 'p': 2}
2021-01-30 02:50:45,193 - pyswarms.single.local_best - INFO - Optimization finished | best cost: 3972.976771785591, best pos: [1.63311636e+00 1.41366844e+00 1.27597674e+02 1.64970044e-01
 5.15294929e-07 7.91244588e-07 1.41431418e-06]
2021-01-30 02:50:45,234 - pyswarms.single.local_best - INFO - Optimize for 500 iters with {'c1': 0.1, 'c2': 0.3, 'w': 0.9, 'k': 5, 'p': 2}
2021-01-30 02:51:15,105 - pyswarms.single.local_best - INFO - Optimization finished | best cost: 4092.669873090826, best pos: [1.44225910e+00 1.23353368e+00 1.08925386e+02 2.56541558e-01
 4.60687183e-07 1.03163198e-06 1.22492630e-06]
2021-01-30 02:51:15,151 - pyswarms.single.local_best - INFO - Optimize for 500 iters with {'c1': 0.1, 'c2': 0.3, 'w': 0.9, 'k': 5, 'p': 2}
2021-01-30 02:51:44,200 - pyswarms.single.local_best - INFO - Optimization finished | best cost: 4099.749377668626, best pos: [1.17707898e+00 9.66193091e-01 1.09077111e+02 3.95597594e-01
 6.51647985e-08 1.33986047e-06 1.23839208e-06]
2021-01-30 02:51:44,247 - pyswarms.single.local_best - INFO - Optimize for 500 iters with {'c1': 0.1, 'c2': 0.3, 'w': 0.9, 'k': 5, 'p': 2}
2021-01-30 02:52:12,284 - pyswarms.single.local_best - INFO - Optimization finished | best cost: 3966.687400097655, best pos: [1.54199978e+00 1.25164484e+00 1.08351297e+02 2.47678445e-01
 9.19495637e-07 1.15603212e-06 6.99433675e-07]
2021-01-30 02:52:12,334 - pyswarms.single.local_best - INFO - Optimize for 500 iters with {'c1': 0.1, 'c2': 0.3, 'w': 0.9, 'k': 5, 'p': 2}
2021-01-30 02:52:40,480 - pyswarms.single.local_best - INFO - Optimization finished | best cost: 4105.680974403317, best pos: [1.60202419e+00 9.97290164e-01 9.44399287e+01 3.83166638e-01
 7.27491904e-07 8.88964302e-07 2.88282726e-07]
2021-01-30 02:52:40,525 - pyswarms.single.local_best - INFO - Optimize for 500 iters with {'c1': 0.1, 'c2': 0.3, 'w': 0.9, 'k': 5, 'p': 2}
2021-01-30 02:53:09,821 - pyswarms.single.local_best - INFO - Optimization finished | best cost: 4120.685353276713, best pos: [1.39347511e+00 9.88707962e-01 9.91414518e+01 3.92039292e-01
 3.70570935e-07 1.23113080e-06 4.37526397e-07]
2021-01-30 02:53:09,868 - pyswarms.single.local_best - INFO - Optimize for 500 iters with {'c1': 0.1, 'c2': 0.3, 'w': 0.9, 'k': 5, 'p': 2}
2021-01-30 02:53:39,628 - pyswarms.single.local_best - INFO - Optimization finished | best cost: 4154.005019335578, best pos: [1.32075074e+00 1.09072419e+00 1.09996911e+02 3.21296520e-01
 9.00636417e-07 1.28321432e-06 8.58686802e-07]
2021-01-30 02:53:39,670 - pyswarms.single.local_best - INFO - Optimize for 500 iters with {'c1': 0.1, 'c2': 0.3, 'w': 0.9, 'k': 5, 'p': 2}
2021-01-30 02:54:08,301 - pyswarms.single.local_best - INFO - Optimization finished | best cost: 4052.499453818989, best pos: [1.15526182e+00 9.49097501e-01 1.06347932e+02 4.19761659e-01
 1.45749430e-06 9.65918905e-07 8.04532407e-07]
2021-01-30 02:54:08,341 - pyswarms.single.local_best - INFO - Optimize for 500 iters with {'c1': 0.1, 'c2': 0.3, 'w': 0.9, 'k': 5, 'p': 2}
2021-01-30 02:54:38,113 - pyswarms.single.local_best - INFO - Optimization finished | best cost: 4021.925361663718, best pos: [1.75285246e+00 1.18569692e+00 9.58707519e+01 2.87954731e-01
 6.80254452e-07 9.02667241e-07 3.24888500e-07]
2021-01-30 02:54:38,160 - pyswarms.single.local_best - INFO - Optimize for 500 iters with {'c1': 0.1, 'c2': 0.3, 'w': 0.9, 'k': 5, 'p': 2}
2021-01-30 02:55:06,138 - pyswarms.single.local_best - INFO - Optimization finished | best cost: 4141.811584790719, best pos: [1.34611906e+00 1.09689865e+00 1.07141988e+02 3.21967099e-01
 8.35146501e-07 7.24407327e-07 9.67529728e-07]
2021-01-30 02:55:06,182 - pyswarms.single.local_best - INFO - Optimize for 500 iters with {'c1': 0.1, 'c2': 0.3, 'w': 0.9, 'k': 5, 'p': 2}
2021-01-30 02:55:35,115 - pyswarms.single.local_best - INFO - Optimization finished | best cost: 4235.320049732974, best pos: [1.39590165e+00 1.02819127e+00 9.67538843e+01 3.68777713e-01
 3.73420848e-07 8.09498789e-07 9.02929748e-07]
2021-01-30 02:55:35,162 - pyswarms.single.local_best - INFO - Optimize for 500 iters with {'c1': 0.1, 'c2': 0.3, 'w': 0.9, 'k': 5, 'p': 2}
2021-01-30 02:56:02,867 - pyswarms.single.local_best - INFO - Optimization finished | best cost: 4093.3713568066287, best pos: [1.48214140e+00 1.10751815e+00 9.80857495e+01 3.16402161e-01
 8.31977408e-07 5.89090821e-07 9.23885241e-07]
2021-01-30 02:56:02,915 - pyswarms.single.local_best - INFO - Optimize for 500 iters with {'c1': 0.1, 'c2': 0.3, 'w': 0.9, 'k': 5, 'p': 2}
2021-01-30 02:56:31,654 - pyswarms.single.local_best - INFO - Optimization finished | best cost: 4104.101129178933, best pos: [1.47827591e+00 1.23486717e+00 1.02195333e+02 2.59604196e-01
 1.28607552e-06 3.89394596e-07 1.15354964e-06]
2021-01-30 02:56:31,699 - pyswarms.single.local_best - INFO - Optimize for 500 iters with {'c1': 0.1, 'c2': 0.3, 'w': 0.9, 'k': 5, 'p': 2}
2021-01-30 02:57:00,594 - pyswarms.single.local_best - INFO - Optimization finished | best cost: 4062.221469622602, best pos: [1.43183049e+00 1.16562011e+00 1.03971020e+02 2.88282169e-01
 1.13869877e-06 1.39295631e-06 7.86735396e-07]
2021-01-30 13:34:37,966 - pyswarms.single.local_best - INFO - Optimize for 500 iters with {'c1': 0.1, 'c2': 0.3, 'w': 0.9, 'k': 5, 'p': 2}
2021-01-30 13:35:16,871 - pyswarms.single.local_best - INFO - Optimize for 500 iters with {'c1': 0.1, 'c2': 0.3, 'w': 0.9, 'k': 5, 'p': 2}
2021-01-30 13:35:43,479 - pyswarms.single.local_best - INFO - Optimization finished | best cost: 1055.8955122708485, best pos: [1.56601266e+00 8.24866433e-01 1.05056759e+02 3.34563985e-01
 1.33978039e-06 1.14800569e-06 2.19833611e-06]
2021-01-30 13:35:43,506 - pyswarms.single.local_best - INFO - Optimize for 500 iters with {'c1': 0.1, 'c2': 0.3, 'w': 0.9, 'k': 5, 'p': 2}
2021-01-30 13:36:11,577 - pyswarms.single.local_best - INFO - Optimization finished | best cost: 1026.2528180077047, best pos: [1.30905840e+00 7.21582622e-01 1.05099756e+02 4.28782931e-01
 2.10328718e-06 2.12265865e-06 2.32962010e-06]
2021-01-30 13:36:11,606 - pyswarms.single.local_best - INFO - Optimize for 500 iters with {'c1': 0.1, 'c2': 0.3, 'w': 0.9, 'k': 5, 'p': 2}
2021-01-30 13:36:37,472 - pyswarms.single.local_best - INFO - Optimization finished | best cost: 1034.6876530954446, best pos: [1.46106427e+00 7.78822673e-01 1.01647933e+02 3.94428611e-01
 1.15406610e-06 2.22592375e-06 2.40492963e-06]
2021-01-30 13:36:37,499 - pyswarms.single.local_best - INFO - Optimize for 500 iters with {'c1': 0.1, 'c2': 0.3, 'w': 0.9, 'k': 5, 'p': 2}
2021-01-30 13:37:02,554 - pyswarms.single.local_best - INFO - Optimization finished | best cost: 1088.2452501588944, best pos: [1.70963130e+00 9.34312483e-01 1.05620482e+02 2.68228619e-01
 1.17356516e-06 1.66506588e-06 2.05173878e-06]
2021-01-30 13:37:02,581 - pyswarms.single.local_best - INFO - Optimize for 500 iters with {'c1': 0.1, 'c2': 0.3, 'w': 0.9, 'k': 5, 'p': 2}
2021-01-30 13:37:29,622 - pyswarms.single.local_best - INFO - Optimization finished | best cost: 1092.7161144790446, best pos: [1.43768082e+00 6.92857900e-01 1.00227099e+02 4.70124088e-01
 2.21462180e-06 2.13713555e-06 1.42687141e-06]
2021-01-30 13:37:29,647 - pyswarms.single.local_best - INFO - Optimize for 500 iters with {'c1': 0.1, 'c2': 0.3, 'w': 0.9, 'k': 5, 'p': 2}
2021-01-30 13:37:55,977 - pyswarms.single.local_best - INFO - Optimization finished | best cost: 1029.3790218639772, best pos: [1.61134554e+00 9.00266516e-01 1.05536377e+02 2.86773376e-01
 2.18788039e-06 1.70228189e-06 2.41786678e-06]
2021-01-30 13:37:56,005 - pyswarms.single.local_best - INFO - Optimize for 500 iters with {'c1': 0.1, 'c2': 0.3, 'w': 0.9, 'k': 5, 'p': 2}
2021-01-30 13:38:24,962 - pyswarms.single.local_best - INFO - Optimization finished | best cost: 1086.9559290714444, best pos: [1.49158325e+00 7.97140204e-01 1.04936404e+02 3.57718536e-01
 2.43247032e-06 1.31530822e-06 2.07031489e-06]
2021-01-30 13:38:24,990 - pyswarms.single.local_best - INFO - Optimize for 500 iters with {'c1': 0.1, 'c2': 0.3, 'w': 0.9, 'k': 5, 'p': 2}
2021-01-30 13:38:51,715 - pyswarms.single.local_best - INFO - Optimization finished | best cost: 996.7357249589686, best pos: [1.47866664e+00 7.96400649e-01 1.05179468e+02 3.55112425e-01
 1.56428267e-06 1.55472007e-06 2.45170041e-06]
2021-01-30 13:38:51,746 - pyswarms.single.local_best - INFO - Optimize for 500 iters with {'c1': 0.1, 'c2': 0.3, 'w': 0.9, 'k': 5, 'p': 2}
2021-01-30 13:39:17,530 - pyswarms.single.local_best - INFO - Optimization finished | best cost: 1080.8302674016802, best pos: [1.74870896e+00 9.67272745e-01 1.03043469e+02 2.61277614e-01
 1.22527844e-06 1.88078007e-06 2.39230830e-06]
2021-01-30 13:39:17,558 - pyswarms.single.local_best - INFO - Optimize for 500 iters with {'c1': 0.1, 'c2': 0.3, 'w': 0.9, 'k': 5, 'p': 2}
2021-01-30 13:39:44,874 - pyswarms.single.local_best - INFO - Optimization finished | best cost: 1137.825575345453, best pos: [1.53869775e+00 8.66374567e-01 1.06352692e+02 3.07028286e-01
 1.74665762e-06 2.06573744e-06 2.45610133e-06]
2021-01-30 13:39:44,898 - pyswarms.single.local_best - INFO - Optimize for 500 iters with {'c1': 0.1, 'c2': 0.3, 'w': 0.9, 'k': 5, 'p': 2}
2021-01-30 13:40:12,029 - pyswarms.single.local_best - INFO - Optimization finished | best cost: 1085.6881999391658, best pos: [1.61407964e+00 8.13176511e-01 1.03232864e+02 3.48550391e-01
 2.34994786e-06 2.04504903e-06 1.39731988e-06]
2021-01-30 13:40:12,058 - pyswarms.single.local_best - INFO - Optimize for 500 iters with {'c1': 0.1, 'c2': 0.3, 'w': 0.9, 'k': 5, 'p': 2}
2021-01-30 13:40:39,892 - pyswarms.single.local_best - INFO - Optimization finished | best cost: 1172.6557681615272, best pos: [1.43410345e+00 7.70887367e-01 1.03343555e+02 3.85498213e-01
 2.07962739e-06 2.37980391e-06 2.33594596e-06]
2021-01-30 13:40:39,919 - pyswarms.single.local_best - INFO - Optimize for 500 iters with {'c1': 0.1, 'c2': 0.3, 'w': 0.9, 'k': 5, 'p': 2}
2021-01-30 13:41:07,461 - pyswarms.single.local_best - INFO - Optimization finished | best cost: 1035.7134670687346, best pos: [1.38381007e+00 7.06470992e-01 1.03457523e+02 4.36731725e-01
 1.39187963e-06 1.27160225e-06 2.37575538e-06]
2021-01-30 13:41:07,490 - pyswarms.single.local_best - INFO - Optimize for 500 iters with {'c1': 0.1, 'c2': 0.3, 'w': 0.9, 'k': 5, 'p': 2}
2021-01-30 13:41:33,369 - pyswarms.single.local_best - INFO - Optimization finished | best cost: 1077.1303036438046, best pos: [1.49546932e+00 8.14992260e-01 1.05125254e+02 3.49055429e-01
 2.45837503e-06 1.34126327e-06 2.18608441e-06]
2021-01-30 13:41:33,399 - pyswarms.single.local_best - INFO - Optimize for 500 iters with {'c1': 0.1, 'c2': 0.3, 'w': 0.9, 'k': 5, 'p': 2}
2021-01-30 13:42:00,048 - pyswarms.single.local_best - INFO - Optimization finished | best cost: 1102.543359208743, best pos: [1.81341055e+00 8.84249203e-01 1.00170090e+02 3.04885002e-01
 1.03296576e-06 2.00942105e-06 1.92212231e-06]
2021-01-30 13:42:00,077 - pyswarms.single.local_best - INFO - Optimize for 500 iters with {'c1': 0.1, 'c2': 0.3, 'w': 0.9, 'k': 5, 'p': 2}
2021-01-30 13:42:27,306 - pyswarms.single.local_best - INFO - Optimization finished | best cost: 1112.9907820218086, best pos: [1.67786873e+00 8.70847708e-01 1.05096806e+02 3.00786973e-01
 1.74635508e-06 1.25180701e-06 1.80516390e-06]
2021-01-30 13:42:27,331 - pyswarms.single.local_best - INFO - Optimize for 500 iters with {'c1': 0.1, 'c2': 0.3, 'w': 0.9, 'k': 5, 'p': 2}
2021-01-30 13:42:54,530 - pyswarms.single.local_best - INFO - Optimization finished | best cost: 1062.0788419313858, best pos: [1.69730720e+00 9.61978195e-01 1.04560728e+02 2.58472195e-01
 1.96934814e-06 2.07612998e-06 2.36360359e-06]
2021-01-30 13:42:54,560 - pyswarms.single.local_best - INFO - Optimize for 500 iters with {'c1': 0.1, 'c2': 0.3, 'w': 0.9, 'k': 5, 'p': 2}
2021-01-30 13:43:21,758 - pyswarms.single.local_best - INFO - Optimization finished | best cost: 1047.5300938905107, best pos: [1.34508203e+00 7.12495851e-01 1.02378590e+02 4.53486019e-01
 1.02128255e-06 2.06559288e-06 2.31016139e-06]
2021-01-30 13:43:21,788 - pyswarms.single.local_best - INFO - Optimize for 500 iters with {'c1': 0.1, 'c2': 0.3, 'w': 0.9, 'k': 5, 'p': 2}
2021-01-30 13:43:49,032 - pyswarms.single.local_best - INFO - Optimization finished | best cost: 1084.2864392691658, best pos: [1.57328763e+00 8.78798819e-01 1.07629977e+02 2.89237019e-01
 2.45390899e-06 1.11592913e-06 2.37284753e-06]
2021-01-30 13:43:49,059 - pyswarms.single.local_best - INFO - Optimize for 500 iters with {'c1': 0.1, 'c2': 0.3, 'w': 0.9, 'k': 5, 'p': 2}
2021-01-30 13:44:16,853 - pyswarms.single.local_best - INFO - Optimization finished | best cost: 1090.4813059488183, best pos: [1.97107880e+00 1.03001388e+00 1.05607940e+02 2.11509118e-01
 6.07890282e-07 2.18819856e-06 1.56593447e-06]
2021-01-30 13:44:16,880 - pyswarms.single.local_best - INFO - Optimize for 500 iters with {'c1': 0.1, 'c2': 0.3, 'w': 0.9, 'k': 5, 'p': 2}
2021-01-30 13:44:43,628 - pyswarms.single.local_best - INFO - Optimization finished | best cost: 1119.3633285164344, best pos: [1.45671512e+00 8.01618800e-01 1.05628839e+02 3.57358614e-01
 1.28011540e-06 1.85767040e-06 2.39971197e-06]
2021-01-30 13:44:43,655 - pyswarms.single.local_best - INFO - Optimize for 500 iters with {'c1': 0.1, 'c2': 0.3, 'w': 0.9, 'k': 5, 'p': 2}
2021-01-30 13:45:08,407 - pyswarms.single.local_best - INFO - Optimization finished | best cost: 1071.9808585089381, best pos: [1.66712887e+00 9.04995651e-01 1.05462809e+02 2.78370109e-01
 1.98417836e-06 1.35361666e-06 2.38733322e-06]
2021-01-30 13:45:08,437 - pyswarms.single.local_best - INFO - Optimize for 500 iters with {'c1': 0.1, 'c2': 0.3, 'w': 0.9, 'k': 5, 'p': 2}
2021-01-30 13:45:34,546 - pyswarms.single.local_best - INFO - Optimization finished | best cost: 1117.2680141853916, best pos: [1.69699862e+00 8.35237147e-01 1.05670941e+02 3.07627946e-01
 2.28601207e-06 1.44247933e-06 1.37181177e-06]
2021-01-30 13:45:34,574 - pyswarms.single.local_best - INFO - Optimize for 500 iters with {'c1': 0.1, 'c2': 0.3, 'w': 0.9, 'k': 5, 'p': 2}
2021-01-30 13:46:01,109 - pyswarms.single.local_best - INFO - Optimization finished | best cost: 1104.5788794569448, best pos: [1.62506387e+00 8.79611246e-01 1.03695897e+02 3.01464098e-01
 2.32645563e-06 1.77037607e-06 2.42650414e-06]
2021-01-30 13:46:01,143 - pyswarms.single.local_best - INFO - Optimize for 500 iters with {'c1': 0.1, 'c2': 0.3, 'w': 0.9, 'k': 5, 'p': 2}
2021-01-30 13:46:26,782 - pyswarms.single.local_best - INFO - Optimization finished | best cost: 1102.580897368368, best pos: [1.59276506e+00 8.34031076e-01 1.05593328e+02 3.22207357e-01
 1.50043037e-06 1.58297802e-06 1.98621406e-06]
2021-01-30 13:46:26,811 - pyswarms.single.local_best - INFO - Optimize for 500 iters with {'c1': 0.1, 'c2': 0.3, 'w': 0.9, 'k': 5, 'p': 2}
2021-01-30 13:46:54,960 - pyswarms.single.local_best - INFO - Optimization finished | best cost: 1039.230358623978, best pos: [1.65459804e+00 9.39465203e-01 1.06116407e+02 2.66196549e-01
 2.07498766e-06 1.89958255e-06 2.20779279e-06]
2021-01-30 13:46:54,989 - pyswarms.single.local_best - INFO - Optimize for 500 iters with {'c1': 0.1, 'c2': 0.3, 'w': 0.9, 'k': 5, 'p': 2}
2021-01-30 13:47:22,083 - pyswarms.single.local_best - INFO - Optimization finished | best cost: 1133.1837962167633, best pos: [1.70874927e+00 9.04587781e-01 1.04343205e+02 2.76672774e-01
 1.35170941e-06 1.90843729e-06 2.29311068e-06]
2021-01-30 13:47:22,110 - pyswarms.single.local_best - INFO - Optimize for 500 iters with {'c1': 0.1, 'c2': 0.3, 'w': 0.9, 'k': 5, 'p': 2}
2021-01-30 13:47:48,254 - pyswarms.single.local_best - INFO - Optimization finished | best cost: 1060.4401693269247, best pos: [1.39794197e+00 6.95616227e-01 1.01807288e+02 4.63663025e-01
 8.41955872e-07 9.88326241e-07 2.42339676e-06]
2021-01-30 13:47:48,285 - pyswarms.single.local_best - INFO - Optimize for 500 iters with {'c1': 0.1, 'c2': 0.3, 'w': 0.9, 'k': 5, 'p': 2}
2021-01-30 13:48:14,714 - pyswarms.single.local_best - INFO - Optimization finished | best cost: 1076.162526277659, best pos: [1.51865870e+00 8.73941909e-01 1.06201408e+02 3.11191586e-01
 2.23731792e-06 1.61953390e-06 2.41170365e-06]
2021-01-30 13:48:14,745 - pyswarms.single.local_best - INFO - Optimize for 500 iters with {'c1': 0.1, 'c2': 0.3, 'w': 0.9, 'k': 5, 'p': 2}
2021-01-30 13:48:42,100 - pyswarms.single.local_best - INFO - Optimization finished | best cost: 1007.8034725043602, best pos: [1.50210141e+00 8.09072357e-01 1.05040356e+02 3.44071758e-01
 2.09925432e-06 1.72088949e-06 2.26580011e-06]
2021-01-30 13:48:42,139 - pyswarms.single.local_best - INFO - Optimize for 500 iters with {'c1': 0.1, 'c2': 0.3, 'w': 0.9, 'k': 5, 'p': 2}
2021-01-30 13:49:08,141 - pyswarms.single.local_best - INFO - Optimization finished | best cost: 1106.1960175513755, best pos: [1.60962688e+00 8.93623131e-01 1.07233467e+02 2.81837442e-01
 2.18460887e-06 8.44178573e-07 2.45099192e-06]
2021-01-30 13:49:08,169 - pyswarms.single.local_best - INFO - Optimize for 500 iters with {'c1': 0.1, 'c2': 0.3, 'w': 0.9, 'k': 5, 'p': 2}
2021-01-30 13:49:36,022 - pyswarms.single.local_best - INFO - Optimization finished | best cost: 1093.445960700204, best pos: [1.49052654e+00 8.00000588e-01 1.06347421e+02 3.44229462e-01
 1.66121431e-06 1.15192666e-06 2.42971910e-06]
2021-01-30 13:49:36,051 - pyswarms.single.local_best - INFO - Optimize for 500 iters with {'c1': 0.1, 'c2': 0.3, 'w': 0.9, 'k': 5, 'p': 2}
2021-01-30 13:50:02,574 - pyswarms.single.local_best - INFO - Optimization finished | best cost: 1110.658710668857, best pos: [1.67684675e+00 8.96980063e-01 1.02835878e+02 2.98122138e-01
 1.97417660e-06 1.50828689e-06 2.18334160e-06]
2021-01-30 13:50:02,606 - pyswarms.single.local_best - INFO - Optimize for 500 iters with {'c1': 0.1, 'c2': 0.3, 'w': 0.9, 'k': 5, 'p': 2}
2021-01-30 13:50:30,390 - pyswarms.single.local_best - INFO - Optimization finished | best cost: 1061.864876468617, best pos: [1.31653934e+00 7.00564473e-01 1.04205496e+02 4.47135942e-01
 1.16143560e-06 2.30077821e-06 2.42282282e-06]
2021-01-30 13:50:30,419 - pyswarms.single.local_best - INFO - Optimize for 500 iters with {'c1': 0.1, 'c2': 0.3, 'w': 0.9, 'k': 5, 'p': 2}
2021-01-30 13:50:57,383 - pyswarms.single.local_best - INFO - Optimization finished | best cost: 1131.7067988816714, best pos: [1.40733080e+00 7.01106887e-01 1.04267034e+02 4.37663678e-01
 1.98326039e-06 1.12042395e-06 1.76709624e-06]
2021-01-30 13:50:57,410 - pyswarms.single.local_best - INFO - Optimize for 500 iters with {'c1': 0.1, 'c2': 0.3, 'w': 0.9, 'k': 5, 'p': 2}
2021-01-30 13:51:24,739 - pyswarms.single.local_best - INFO - Optimization finished | best cost: 1094.629889692139, best pos: [1.44223174e+00 8.34756903e-01 1.07157969e+02 3.34783120e-01
 2.30605692e-06 2.45460567e-06 2.31223868e-06]
2021-01-30 13:51:24,768 - pyswarms.single.local_best - INFO - Optimize for 500 iters with {'c1': 0.1, 'c2': 0.3, 'w': 0.9, 'k': 5, 'p': 2}
2021-01-30 13:51:51,961 - pyswarms.single.local_best - INFO - Optimization finished | best cost: 988.3950402059861, best pos: [1.15322109e+00 6.31633837e-01 1.05975560e+02 5.23323143e-01
 2.44154864e-06 2.22128796e-06 2.21945850e-06]
2021-01-30 13:51:51,991 - pyswarms.single.local_best - INFO - Optimize for 500 iters with {'c1': 0.1, 'c2': 0.3, 'w': 0.9, 'k': 5, 'p': 2}
2021-01-30 13:52:18,058 - pyswarms.single.local_best - INFO - Optimization finished | best cost: 1082.1059956306958, best pos: [1.58160500e+00 8.62500617e-01 1.05896914e+02 3.02586875e-01
 2.42616733e-06 1.12000985e-06 2.41987120e-06]
2021-01-30 13:52:18,085 - pyswarms.single.local_best - INFO - Optimize for 500 iters with {'c1': 0.1, 'c2': 0.3, 'w': 0.9, 'k': 5, 'p': 2}
2021-01-30 13:52:45,186 - pyswarms.single.local_best - INFO - Optimization finished | best cost: 1072.7988205604424, best pos: [1.56810808e+00 8.61575436e-01 1.04425825e+02 3.13796128e-01
 2.29150955e-06 1.60043657e-06 2.35032031e-06]
2021-01-30 13:52:45,217 - pyswarms.single.local_best - INFO - Optimize for 500 iters with {'c1': 0.1, 'c2': 0.3, 'w': 0.9, 'k': 5, 'p': 2}
2021-01-30 13:53:12,836 - pyswarms.single.local_best - INFO - Optimization finished | best cost: 1124.4688186970257, best pos: [1.59555057e+00 8.25982027e-01 1.05096875e+02 3.26418913e-01
 2.04877582e-06 4.87345469e-07 2.21712698e-06]
2021-01-30 13:53:12,864 - pyswarms.single.local_best - INFO - Optimize for 500 iters with {'c1': 0.1, 'c2': 0.3, 'w': 0.9, 'k': 5, 'p': 2}
2021-01-30 13:53:38,620 - pyswarms.single.local_best - INFO - Optimization finished | best cost: 1007.8345801852549, best pos: [1.64756258e+00 9.19912574e-01 1.05214777e+02 2.75021914e-01
 2.36847319e-06 1.47919261e-06 2.33959297e-06]
2021-01-30 13:53:38,651 - pyswarms.single.local_best - INFO - Optimize for 500 iters with {'c1': 0.1, 'c2': 0.3, 'w': 0.9, 'k': 5, 'p': 2}
2021-01-30 13:54:06,829 - pyswarms.single.local_best - INFO - Optimization finished | best cost: 1089.6886595405695, best pos: [1.40827211e+00 7.35399912e-01 1.04101687e+02 4.14260982e-01
 7.86636625e-07 1.20542033e-06 2.44331266e-06]
2021-01-30 13:54:06,860 - pyswarms.single.local_best - INFO - Optimize for 500 iters with {'c1': 0.1, 'c2': 0.3, 'w': 0.9, 'k': 5, 'p': 2}
2021-01-30 13:54:34,470 - pyswarms.single.local_best - INFO - Optimization finished | best cost: 1031.781408562563, best pos: [1.48611012e+00 8.04433914e-01 1.05061282e+02 3.55424178e-01
 1.76903495e-06 2.28852003e-06 2.04314378e-06]
2021-01-30 13:54:34,494 - pyswarms.single.local_best - INFO - Optimize for 500 iters with {'c1': 0.1, 'c2': 0.3, 'w': 0.9, 'k': 5, 'p': 2}
2021-01-30 13:55:01,740 - pyswarms.single.local_best - INFO - Optimization finished | best cost: 1049.3799661799394, best pos: [1.52808680e+00 8.38659300e-01 1.05113355e+02 3.29410248e-01
 2.23385742e-06 2.34996693e-06 2.10723795e-06]
2021-01-30 13:55:01,770 - pyswarms.single.local_best - INFO - Optimize for 500 iters with {'c1': 0.1, 'c2': 0.3, 'w': 0.9, 'k': 5, 'p': 2}
2021-01-30 13:55:28,043 - pyswarms.single.local_best - INFO - Optimization finished | best cost: 1172.2514949922083, best pos: [1.25348755e+00 6.93870544e-01 1.05992026e+02 4.55870716e-01
 1.72475774e-06 1.93185422e-06 2.44990171e-06]
2021-01-30 13:55:28,070 - pyswarms.single.local_best - INFO - Optimize for 500 iters with {'c1': 0.1, 'c2': 0.3, 'w': 0.9, 'k': 5, 'p': 2}
2021-01-30 13:55:54,654 - pyswarms.single.local_best - INFO - Optimization finished | best cost: 1086.0617541473325, best pos: [1.67591243e+00 8.52161543e-01 1.05217451e+02 3.03791366e-01
 3.96126090e-07 1.06784804e-06 2.18359257e-06]
2021-01-30 13:55:54,683 - pyswarms.single.local_best - INFO - Optimize for 500 iters with {'c1': 0.1, 'c2': 0.3, 'w': 0.9, 'k': 5, 'p': 2}
2021-01-30 13:56:20,654 - pyswarms.single.local_best - INFO - Optimization finished | best cost: 1112.543591995678, best pos: [1.42090484e+00 7.15435807e-01 1.03093287e+02 4.33150270e-01
 2.38032475e-06 7.04057241e-07 2.08432519e-06]
2021-01-30 13:56:20,679 - pyswarms.single.local_best - INFO - Optimize for 500 iters with {'c1': 0.1, 'c2': 0.3, 'w': 0.9, 'k': 5, 'p': 2}
2021-01-30 13:56:48,398 - pyswarms.single.local_best - INFO - Optimization finished | best cost: 1074.0837545950515, best pos: [1.81503451e+00 9.85608885e-01 1.05277835e+02 2.29567050e-01
 1.93261810e-06 1.20720053e-06 2.40041597e-06]
2021-01-30 13:56:48,429 - pyswarms.single.local_best - INFO - Optimize for 500 iters with {'c1': 0.1, 'c2': 0.3, 'w': 0.9, 'k': 5, 'p': 2}
2021-01-30 13:57:14,646 - pyswarms.single.local_best - INFO - Optimization finished | best cost: 1047.6032033476376, best pos: [1.59712541e+00 8.56164796e-01 1.05293111e+02 3.12719001e-01
 1.96406413e-06 1.13802210e-06 2.20427616e-06]
2021-01-30 13:57:14,673 - pyswarms.single.local_best - INFO - Optimize for 500 iters with {'c1': 0.1, 'c2': 0.3, 'w': 0.9, 'k': 5, 'p': 2}
2021-01-30 13:57:41,370 - pyswarms.single.local_best - INFO - Optimization finished | best cost: 1067.519990414179, best pos: [1.51793090e+00 7.35989156e-01 1.05370934e+02 4.06301182e-01
 2.38122331e-06 1.85758687e-06 5.70199558e-07]
2021-01-30 13:57:41,400 - pyswarms.single.local_best - INFO - Optimize for 500 iters with {'c1': 0.1, 'c2': 0.3, 'w': 0.9, 'k': 5, 'p': 2}
2021-01-30 13:58:07,612 - pyswarms.single.local_best - INFO - Optimization finished | best cost: 1047.9135000814513, best pos: [1.55297473e+00 8.55526847e-01 1.05124617e+02 3.17056687e-01
 2.22209580e-06 2.30381882e-06 2.10302712e-06]
2021-01-30 13:58:07,641 - pyswarms.single.local_best - INFO - Optimize for 500 iters with {'c1': 0.1, 'c2': 0.3, 'w': 0.9, 'k': 5, 'p': 2}
2021-01-30 13:58:35,479 - pyswarms.single.local_best - INFO - Optimization finished | best cost: 976.2442995401327, best pos: [1.80932572e+00 9.68083282e-01 1.05313654e+02 2.52002767e-01
 2.39004327e-06 1.90307157e-06 1.32694583e-06]
2021-01-30 13:58:35,509 - pyswarms.single.local_best - INFO - Optimize for 500 iters with {'c1': 0.1, 'c2': 0.3, 'w': 0.9, 'k': 5, 'p': 2}
2021-01-30 13:59:02,291 - pyswarms.single.local_best - INFO - Optimization finished | best cost: 1054.4085379450794, best pos: [1.77074867e+00 9.99924807e-01 1.03002365e+02 2.44476005e-01
 2.23286488e-06 2.40103217e-06 2.41549831e-06]
2021-01-30 13:59:02,319 - pyswarms.single.local_best - INFO - Optimize for 500 iters with {'c1': 0.1, 'c2': 0.3, 'w': 0.9, 'k': 5, 'p': 2}
2021-01-30 13:59:30,044 - pyswarms.single.local_best - INFO - Optimization finished | best cost: 1055.9369605496245, best pos: [1.40435379e+00 6.81283295e-01 1.02506142e+02 4.77279757e-01
 2.36250807e-06 9.44456656e-07 1.35656054e-06]
2021-01-30 13:59:30,073 - pyswarms.single.local_best - INFO - Optimize for 500 iters with {'c1': 0.1, 'c2': 0.3, 'w': 0.9, 'k': 5, 'p': 2}
2021-01-30 13:59:57,888 - pyswarms.single.local_best - INFO - Optimization finished | best cost: 1083.6133925881163, best pos: [1.31209145e+00 7.24444831e-01 1.05615555e+02 4.44607459e-01
 5.97439308e-07 1.35137035e-06 2.21608176e-06]
2021-01-30 13:59:57,918 - pyswarms.single.local_best - INFO - Optimize for 500 iters with {'c1': 0.1, 'c2': 0.3, 'w': 0.9, 'k': 5, 'p': 2}
2021-01-30 14:00:24,959 - pyswarms.single.local_best - INFO - Optimization finished | best cost: 1098.4699315636967, best pos: [1.32336978e+00 6.82654713e-01 1.05031536e+02 4.53626361e-01
 1.94450263e-06 1.13086511e-06 2.38178909e-06]
2021-01-30 14:00:24,986 - pyswarms.single.local_best - INFO - Optimize for 500 iters with {'c1': 0.1, 'c2': 0.3, 'w': 0.9, 'k': 5, 'p': 2}
2021-01-30 14:00:52,582 - pyswarms.single.local_best - INFO - Optimization finished | best cost: 1051.1240041843075, best pos: [1.29442674e+00 6.53488301e-01 1.04676530e+02 4.98830688e-01
 2.19079038e-06 8.82471720e-07 1.79148785e-06]
2021-01-30 14:00:52,612 - pyswarms.single.local_best - INFO - Optimize for 500 iters with {'c1': 0.1, 'c2': 0.3, 'w': 0.9, 'k': 5, 'p': 2}
2021-01-30 14:01:19,926 - pyswarms.single.local_best - INFO - Optimization finished | best cost: 1074.5731965994944, best pos: [1.72868142e+00 9.37845981e-01 1.04517728e+02 2.69500382e-01
 2.35221291e-06 2.17125235e-06 1.67659507e-06]
2021-01-30 14:01:19,956 - pyswarms.single.local_best - INFO - Optimize for 500 iters with {'c1': 0.1, 'c2': 0.3, 'w': 0.9, 'k': 5, 'p': 2}
2021-01-30 14:01:47,187 - pyswarms.single.local_best - INFO - Optimization finished | best cost: 1040.280232560413, best pos: [1.50029417e+00 7.52176104e-01 9.97166277e+01 4.15510193e-01
 1.95717150e-06 1.59837071e-06 2.25858848e-06]
2021-01-30 14:01:47,216 - pyswarms.single.local_best - INFO - Optimize for 500 iters with {'c1': 0.1, 'c2': 0.3, 'w': 0.9, 'k': 5, 'p': 2}
2021-01-30 14:02:15,147 - pyswarms.single.local_best - INFO - Optimization finished | best cost: 1093.4796247901338, best pos: [1.44052968e+00 8.23946724e-01 1.06355212e+02 3.44726626e-01
 2.12684007e-06 1.50263262e-06 2.43705390e-06]
2021-01-30 14:02:15,178 - pyswarms.single.local_best - INFO - Optimize for 500 iters with {'c1': 0.1, 'c2': 0.3, 'w': 0.9, 'k': 5, 'p': 2}
2021-01-30 14:02:41,015 - pyswarms.single.local_best - INFO - Optimization finished | best cost: 1018.4941864014198, best pos: [1.64720266e+00 9.09591545e-01 1.05878772e+02 2.83216189e-01
 1.07701377e-06 1.80351141e-06 2.26764319e-06]
2021-01-30 14:02:41,045 - pyswarms.single.local_best - INFO - Optimize for 500 iters with {'c1': 0.1, 'c2': 0.3, 'w': 0.9, 'k': 5, 'p': 2}
2021-01-30 14:03:07,524 - pyswarms.single.local_best - INFO - Optimization finished | best cost: 1135.653441902299, best pos: [1.69925636e+00 9.20238242e-01 1.03627194e+02 2.83779771e-01
 1.80524118e-06 1.94877239e-06 1.99699259e-06]
2021-01-30 14:03:07,552 - pyswarms.single.local_best - INFO - Optimize for 500 iters with {'c1': 0.1, 'c2': 0.3, 'w': 0.9, 'k': 5, 'p': 2}
2021-01-30 14:03:34,633 - pyswarms.single.local_best - INFO - Optimization finished | best cost: 1115.739259443318, best pos: [1.52613241e+00 8.57970390e-01 1.05007990e+02 3.25370692e-01
 1.23755681e-06 1.78959167e-06 2.45877265e-06]
2021-01-30 14:03:34,659 - pyswarms.single.local_best - INFO - Optimize for 500 iters with {'c1': 0.1, 'c2': 0.3, 'w': 0.9, 'k': 5, 'p': 2}
2021-01-30 14:04:01,837 - pyswarms.single.local_best - INFO - Optimization finished | best cost: 1062.0363945948502, best pos: [1.96602101e+00 1.03463637e+00 1.03868981e+02 2.08201674e-01
 2.16434888e-06 1.38516278e-06 2.04774191e-06]
2021-01-30 14:04:01,865 - pyswarms.single.local_best - INFO - Optimize for 500 iters with {'c1': 0.1, 'c2': 0.3, 'w': 0.9, 'k': 5, 'p': 2}
2021-01-30 14:04:29,145 - pyswarms.single.local_best - INFO - Optimization finished | best cost: 1125.287882525448, best pos: [1.68753316e+00 8.35263675e-01 1.02576065e+02 3.29537768e-01
 2.10432742e-06 1.35747998e-06 1.67107317e-06]
2021-01-30 14:04:29,173 - pyswarms.single.local_best - INFO - Optimize for 500 iters with {'c1': 0.1, 'c2': 0.3, 'w': 0.9, 'k': 5, 'p': 2}
2021-01-30 14:04:55,472 - pyswarms.single.local_best - INFO - Optimization finished | best cost: 1091.3345346132073, best pos: [1.81188189e+00 1.01721668e+00 1.05916615e+02 2.23899160e-01
 1.21445267e-06 1.69007990e-06 2.25819176e-06]
2021-01-30 14:04:55,503 - pyswarms.single.local_best - INFO - Optimize for 500 iters with {'c1': 0.1, 'c2': 0.3, 'w': 0.9, 'k': 5, 'p': 2}
2021-01-30 14:05:21,297 - pyswarms.single.local_best - INFO - Optimization finished | best cost: 1143.3824542118439, best pos: [1.66833138e+00 8.56650499e-01 1.03662574e+02 3.20971608e-01
 6.55150076e-07 1.14314480e-06 2.00724682e-06]
2021-01-30 14:05:21,327 - pyswarms.single.local_best - INFO - Optimize for 500 iters with {'c1': 0.1, 'c2': 0.3, 'w': 0.9, 'k': 5, 'p': 2}
2021-01-30 14:05:48,308 - pyswarms.single.local_best - INFO - Optimization finished | best cost: 1095.6485419324076, best pos: [1.71906940e+00 8.86109012e-01 1.04673353e+02 2.99288851e-01
 2.18182627e-06 2.04478657e-06 1.11180574e-06]
2021-01-30 14:05:48,338 - pyswarms.single.local_best - INFO - Optimize for 500 iters with {'c1': 0.1, 'c2': 0.3, 'w': 0.9, 'k': 5, 'p': 2}
2021-01-30 14:06:15,953 - pyswarms.single.local_best - INFO - Optimization finished | best cost: 1067.1542737791847, best pos: [1.39885295e+00 7.63157663e-01 1.05746836e+02 3.87125105e-01
 1.59132629e-06 1.51454778e-06 2.39633489e-06]
2021-01-30 14:06:15,979 - pyswarms.single.local_best - INFO - Optimize for 500 iters with {'c1': 0.1, 'c2': 0.3, 'w': 0.9, 'k': 5, 'p': 2}
2021-01-30 14:06:41,999 - pyswarms.single.local_best - INFO - Optimization finished | best cost: 1015.257715741293, best pos: [1.06602543e+00 5.73228972e-01 1.05149222e+02 6.26223536e-01
 2.36938398e-06 9.81174846e-07 2.11792784e-06]
2021-01-30 14:06:42,028 - pyswarms.single.local_best - INFO - Optimize for 500 iters with {'c1': 0.1, 'c2': 0.3, 'w': 0.9, 'k': 5, 'p': 2}
2021-01-30 14:07:08,952 - pyswarms.single.local_best - INFO - Optimization finished | best cost: 1039.714427643539, best pos: [1.25091879e+00 6.87749517e-01 1.03992770e+02 4.81538682e-01
 1.73809063e-06 1.66749204e-06 2.39392190e-06]
2021-01-30 14:07:08,982 - pyswarms.single.local_best - INFO - Optimize for 500 iters with {'c1': 0.1, 'c2': 0.3, 'w': 0.9, 'k': 5, 'p': 2}
2021-01-30 14:07:37,103 - pyswarms.single.local_best - INFO - Optimization finished | best cost: 1086.9786647933445, best pos: [1.50724055e+00 8.18178206e-01 1.05622266e+02 3.43240642e-01
 1.46058557e-06 1.30288984e-06 2.30033451e-06]
2021-01-30 14:07:37,129 - pyswarms.single.local_best - INFO - Optimize for 500 iters with {'c1': 0.1, 'c2': 0.3, 'w': 0.9, 'k': 5, 'p': 2}
2021-01-30 14:08:04,260 - pyswarms.single.local_best - INFO - Optimization finished | best cost: 1039.4836134312386, best pos: [1.53259435e+00 8.38158772e-01 1.05951454e+02 3.19259193e-01
 2.44915084e-06 1.38954691e-06 2.41178231e-06]
2021-01-30 14:08:04,289 - pyswarms.single.local_best - INFO - Optimize for 500 iters with {'c1': 0.1, 'c2': 0.3, 'w': 0.9, 'k': 5, 'p': 2}
2021-01-30 14:08:31,655 - pyswarms.single.local_best - INFO - Optimization finished | best cost: 1089.608427898839, best pos: [1.66642317e+00 8.95221286e-01 1.05380675e+02 2.85703273e-01
 1.98974149e-06 1.27381609e-06 2.08465249e-06]
2021-01-30 14:08:31,685 - pyswarms.single.local_best - INFO - Optimize for 500 iters with {'c1': 0.1, 'c2': 0.3, 'w': 0.9, 'k': 5, 'p': 2}
2021-01-30 14:08:58,438 - pyswarms.single.local_best - INFO - Optimization finished | best cost: 1100.4791801912017, best pos: [1.74393534e+00 9.22808913e-01 1.05820848e+02 2.57657753e-01
 2.43580592e-06 9.01993566e-07 2.16976443e-06]
2021-01-30 14:08:58,469 - pyswarms.single.local_best - INFO - Optimize for 500 iters with {'c1': 0.1, 'c2': 0.3, 'w': 0.9, 'k': 5, 'p': 2}
2021-01-30 14:09:24,820 - pyswarms.single.local_best - INFO - Optimization finished | best cost: 1144.0212748387185, best pos: [1.52270165e+00 7.96195710e-01 1.06478667e+02 3.53218171e-01
 1.55836827e-06 2.22475173e-06 1.36095433e-06]
2021-01-30 14:09:24,848 - pyswarms.single.local_best - INFO - Optimize for 500 iters with {'c1': 0.1, 'c2': 0.3, 'w': 0.9, 'k': 5, 'p': 2}
2021-01-30 14:09:50,669 - pyswarms.single.local_best - INFO - Optimization finished | best cost: 1096.9605059644737, best pos: [1.59582271e+00 8.69489805e-01 1.05053898e+02 3.09227011e-01
 1.20028202e-06 2.45252401e-06 2.08979092e-06]
2021-01-30 14:09:50,700 - pyswarms.single.local_best - INFO - Optimize for 500 iters with {'c1': 0.1, 'c2': 0.3, 'w': 0.9, 'k': 5, 'p': 2}
2021-01-30 14:10:18,013 - pyswarms.single.local_best - INFO - Optimization finished | best cost: 1080.7313106109098, best pos: [1.62588233e+00 9.10900494e-01 1.05415511e+02 2.83292938e-01
 1.44893165e-06 2.25518524e-06 2.39132463e-06]
2021-01-30 14:10:18,044 - pyswarms.single.local_best - INFO - Optimize for 500 iters with {'c1': 0.1, 'c2': 0.3, 'w': 0.9, 'k': 5, 'p': 2}
2021-01-30 14:10:44,876 - pyswarms.single.local_best - INFO - Optimization finished | best cost: 1103.365957791703, best pos: [1.69368884e+00 9.29748620e-01 1.06523655e+02 2.61167504e-01
 1.20736263e-06 1.16383731e-06 2.44703981e-06]
2021-01-30 14:10:44,908 - pyswarms.single.local_best - INFO - Optimize for 500 iters with {'c1': 0.1, 'c2': 0.3, 'w': 0.9, 'k': 5, 'p': 2}
2021-01-30 14:11:10,695 - pyswarms.single.local_best - INFO - Optimization finished | best cost: 1095.3931098412522, best pos: [1.56995418e+00 8.38299162e-01 1.04876817e+02 3.29996881e-01
 1.57971809e-06 1.60501976e-06 2.02064678e-06]
2021-01-30 14:11:10,726 - pyswarms.single.local_best - INFO - Optimize for 500 iters with {'c1': 0.1, 'c2': 0.3, 'w': 0.9, 'k': 5, 'p': 2}
2021-01-30 14:11:37,861 - pyswarms.single.local_best - INFO - Optimization finished | best cost: 1073.580845484304, best pos: [1.80655613e+00 1.02385641e+00 1.06122220e+02 2.18071011e-01
 1.40446830e-06 1.55264282e-06 2.43272759e-06]
2021-01-30 14:11:37,894 - pyswarms.single.local_best - INFO - Optimize for 500 iters with {'c1': 0.1, 'c2': 0.3, 'w': 0.9, 'k': 5, 'p': 2}
2021-01-30 14:12:04,332 - pyswarms.single.local_best - INFO - Optimization finished | best cost: 1048.4903940772488, best pos: [1.84936800e+00 1.03521426e+00 1.05618036e+02 2.10701267e-01
 1.37625547e-06 2.29738116e-06 2.43705226e-06]
2021-01-30 14:12:04,365 - pyswarms.single.local_best - INFO - Optimize for 500 iters with {'c1': 0.1, 'c2': 0.3, 'w': 0.9, 'k': 5, 'p': 2}
2021-01-30 14:12:32,152 - pyswarms.single.local_best - INFO - Optimization finished | best cost: 1011.3029790617213, best pos: [1.40947656e+00 7.13214175e-01 1.04282714e+02 4.34670647e-01
 1.92762168e-06 1.04832970e-06 1.72857678e-06]
2021-01-30 14:12:32,185 - pyswarms.single.local_best - INFO - Optimize for 500 iters with {'c1': 0.1, 'c2': 0.3, 'w': 0.9, 'k': 5, 'p': 2}
2021-01-30 14:12:59,064 - pyswarms.single.local_best - INFO - Optimization finished | best cost: 1054.3972448978084, best pos: [1.62143033e+00 9.04789241e-01 1.05734546e+02 2.92416975e-01
 1.70199164e-06 9.79095882e-07 2.16870109e-06]
2021-01-30 14:12:59,094 - pyswarms.single.local_best - INFO - Optimize for 500 iters with {'c1': 0.1, 'c2': 0.3, 'w': 0.9, 'k': 5, 'p': 2}
2021-01-30 14:13:25,142 - pyswarms.single.local_best - INFO - Optimization finished | best cost: 1059.7356766608532, best pos: [1.54010357e+00 8.59481662e-01 1.05841634e+02 3.20245941e-01
 1.28699243e-06 1.48687986e-06 2.29381829e-06]
2021-01-30 14:13:25,172 - pyswarms.single.local_best - INFO - Optimize for 500 iters with {'c1': 0.1, 'c2': 0.3, 'w': 0.9, 'k': 5, 'p': 2}
2021-01-30 14:13:51,538 - pyswarms.single.local_best - INFO - Optimization finished | best cost: 1072.3232306166187, best pos: [1.65996840e+00 8.85378009e-01 1.05247905e+02 2.91399053e-01
 1.99762092e-06 7.12493901e-07 2.15126679e-06]
2021-01-30 14:13:51,569 - pyswarms.single.local_best - INFO - Optimize for 500 iters with {'c1': 0.1, 'c2': 0.3, 'w': 0.9, 'k': 5, 'p': 2}
2021-01-30 14:14:18,345 - pyswarms.single.local_best - INFO - Optimization finished | best cost: 1118.6970407439587, best pos: [1.82151518e+00 9.86277987e-01 1.06492480e+02 2.28620579e-01
 9.21139624e-07 9.91137452e-07 2.28254846e-06]
2021-01-30 14:14:18,379 - pyswarms.single.local_best - INFO - Optimize for 500 iters with {'c1': 0.1, 'c2': 0.3, 'w': 0.9, 'k': 5, 'p': 2}
2021-01-30 14:14:46,300 - pyswarms.single.local_best - INFO - Optimization finished | best cost: 1100.9316335977787, best pos: [1.50140278e+00 7.96889730e-01 1.05037847e+02 3.58272365e-01
 1.11931125e-06 1.00423885e-06 2.40495713e-06]
2021-01-30 14:14:46,338 - pyswarms.single.local_best - INFO - Optimize for 500 iters with {'c1': 0.1, 'c2': 0.3, 'w': 0.9, 'k': 5, 'p': 2}
2021-01-30 14:15:13,328 - pyswarms.single.local_best - INFO - Optimization finished | best cost: 1109.776401799717, best pos: [1.74152020e+00 9.38097187e-01 1.04909474e+02 2.63954019e-01
 1.45899280e-06 2.04445153e-06 1.99438579e-06]
2021-01-30 14:15:13,357 - pyswarms.single.local_best - INFO - Optimize for 500 iters with {'c1': 0.1, 'c2': 0.3, 'w': 0.9, 'k': 5, 'p': 2}
2021-01-30 14:15:39,819 - pyswarms.single.local_best - INFO - Optimization finished | best cost: 1058.9939662347806, best pos: [1.73161614e+00 9.32819050e-01 1.05334587e+02 2.58333429e-01
 2.24169338e-06 7.24801447e-07 2.36724041e-06]
2021-01-30 14:15:39,851 - pyswarms.single.local_best - INFO - Optimize for 500 iters with {'c1': 0.1, 'c2': 0.3, 'w': 0.9, 'k': 5, 'p': 2}
2021-01-30 14:16:07,019 - pyswarms.single.local_best - INFO - Optimization finished | best cost: 1090.8933784932287, best pos: [1.23239221e+00 6.69930246e-01 1.05680427e+02 4.81718105e-01
 2.36592255e-06 2.22921606e-06 1.86050952e-06]
2021-01-30 14:16:07,051 - pyswarms.single.local_best - INFO - Optimize for 500 iters with {'c1': 0.1, 'c2': 0.3, 'w': 0.9, 'k': 5, 'p': 2}
2021-01-30 14:16:32,942 - pyswarms.single.local_best - INFO - Optimization finished | best cost: 1049.0148533782997, best pos: [1.54880657e+00 8.42351881e-01 1.06023685e+02 3.21005672e-01
 1.65993361e-06 1.30711867e-06 2.30504573e-06]
2021-01-30 14:16:32,972 - pyswarms.single.local_best - INFO - Optimize for 500 iters with {'c1': 0.1, 'c2': 0.3, 'w': 0.9, 'k': 5, 'p': 2}
2021-01-30 14:17:00,479 - pyswarms.single.local_best - INFO - Optimization finished | best cost: 1041.9245817674296, best pos: [1.62317833e+00 8.57845310e-01 1.06151143e+02 3.05683733e-01
 2.45207480e-06 1.25009911e-06 1.72335861e-06]
2021-01-30 14:17:00,507 - pyswarms.single.local_best - INFO - Optimize for 500 iters with {'c1': 0.1, 'c2': 0.3, 'w': 0.9, 'k': 5, 'p': 2}
2021-01-30 14:17:27,691 - pyswarms.single.local_best - INFO - Optimization finished | best cost: 1072.377414405054, best pos: [1.71039232e+00 9.62178748e-01 1.05965496e+02 2.49362327e-01
 1.32213803e-06 2.05949010e-06 2.41481691e-06]
2021-01-30 14:17:27,721 - pyswarms.single.local_best - INFO - Optimize for 500 iters with {'c1': 0.1, 'c2': 0.3, 'w': 0.9, 'k': 5, 'p': 2}
2021-01-30 14:17:55,428 - pyswarms.single.local_best - INFO - Optimization finished | best cost: 1105.9843391149966, best pos: [1.71203091e+00 8.65528785e-01 1.00164797e+02 3.28801614e-01
 2.03349673e-06 2.31448412e-06 1.63945177e-06]
2021-01-30 14:17:55,459 - pyswarms.single.local_best - INFO - Optimize for 500 iters with {'c1': 0.1, 'c2': 0.3, 'w': 0.9, 'k': 5, 'p': 2}
2021-01-30 14:18:22,503 - pyswarms.single.local_best - INFO - Optimization finished | best cost: 1024.8392132714662, best pos: [1.82398688e+00 9.91410484e-01 1.06161805e+02 2.31550000e-01
 1.72307038e-06 2.36739296e-06 1.68307343e-06]
2021-01-30 14:18:22,535 - pyswarms.single.local_best - INFO - Optimize for 500 iters with {'c1': 0.1, 'c2': 0.3, 'w': 0.9, 'k': 5, 'p': 2}
2021-01-30 14:18:49,982 - pyswarms.single.local_best - INFO - Optimization finished | best cost: 1065.3026264026498, best pos: [1.37448573e+00 7.52215887e-01 1.05548124e+02 3.96238412e-01
 2.00392118e-06 1.48457837e-06 2.45621242e-06]
2021-01-30 14:18:50,011 - pyswarms.single.local_best - INFO - Optimize for 500 iters with {'c1': 0.1, 'c2': 0.3, 'w': 0.9, 'k': 5, 'p': 2}
2021-01-30 14:19:17,832 - pyswarms.single.local_best - INFO - Optimization finished | best cost: 1096.0582912199977, best pos: [1.45122974e+00 7.45667143e-01 1.01390602e+02 4.14543441e-01
 2.35640659e-06 2.16099287e-06 2.06104676e-06]
2021-01-30 14:19:17,863 - pyswarms.single.local_best - INFO - Optimize for 500 iters with {'c1': 0.1, 'c2': 0.3, 'w': 0.9, 'k': 5, 'p': 2}
2021-01-30 14:19:46,088 - pyswarms.single.local_best - INFO - Optimization finished | best cost: 1037.7784022844671, best pos: [1.57114490e+00 8.51649782e-01 1.05987144e+02 3.08889026e-01
 1.10288078e-06 1.93147456e-06 2.45744437e-06]
2021-01-30 14:19:46,115 - pyswarms.single.local_best - INFO - Optimize for 500 iters with {'c1': 0.1, 'c2': 0.3, 'w': 0.9, 'k': 5, 'p': 2}
2021-01-30 14:20:12,731 - pyswarms.single.local_best - INFO - Optimization finished | best cost: 1035.9996396283636, best pos: [1.51939908e+00 8.16842174e-01 1.05071946e+02 3.37377668e-01
 1.08130629e-06 2.42461503e-06 2.38257695e-06]
2021-01-30 14:20:12,768 - pyswarms.single.local_best - INFO - Optimize for 500 iters with {'c1': 0.1, 'c2': 0.3, 'w': 0.9, 'k': 5, 'p': 2}
2021-01-30 14:20:39,976 - pyswarms.single.local_best - INFO - Optimization finished | best cost: 372.2145439315171, best pos: [1.25207986e+00 9.12556230e-01 1.05784163e+02 2.80701788e-01
 1.63274222e-05 2.21108839e-05 1.83812243e-05]
2021-01-30 14:20:40,008 - pyswarms.single.local_best - INFO - Optimize for 500 iters with {'c1': 0.1, 'c2': 0.3, 'w': 0.9, 'k': 5, 'p': 2}
2021-01-30 14:21:07,700 - pyswarms.single.local_best - INFO - Optimization finished | best cost: 414.14141879240697, best pos: [1.84794050e+00 1.13355951e+00 1.05164324e+02 1.68816311e-01
 2.10865431e-05 1.35163762e-05 3.12377588e-06]
2021-01-30 14:21:07,730 - pyswarms.single.local_best - INFO - Optimize for 500 iters with {'c1': 0.1, 'c2': 0.3, 'w': 0.9, 'k': 5, 'p': 2}
2021-01-30 14:21:36,696 - pyswarms.single.local_best - INFO - Optimization finished | best cost: 401.1796329344589, best pos: [1.80580885e+00 1.16605249e+00 1.03821651e+02 1.53095165e-01
 1.08344038e-05 7.06872083e-06 1.12134745e-05]
2021-01-30 14:21:36,729 - pyswarms.single.local_best - INFO - Optimize for 500 iters with {'c1': 0.1, 'c2': 0.3, 'w': 0.9, 'k': 5, 'p': 2}
2021-01-30 14:22:03,922 - pyswarms.single.local_best - INFO - Optimization finished | best cost: 420.50897257805366, best pos: [1.27643174e+00 8.12403108e-01 9.90033625e+01 3.51183277e-01
 2.51435495e-05 1.64770445e-05 1.17182186e-05]
2021-01-30 14:22:03,953 - pyswarms.single.local_best - INFO - Optimize for 500 iters with {'c1': 0.1, 'c2': 0.3, 'w': 0.9, 'k': 5, 'p': 2}
2021-01-30 14:22:31,498 - pyswarms.single.local_best - INFO - Optimization finished | best cost: 420.61752646541436, best pos: [1.59368279e+00 1.11854634e+00 1.05595262e+02 1.77378684e-01
 2.66205733e-05 1.86437088e-05 9.76750814e-06]
2021-01-30 14:22:31,525 - pyswarms.single.local_best - INFO - Optimize for 500 iters with {'c1': 0.1, 'c2': 0.3, 'w': 0.9, 'k': 5, 'p': 2}
2021-01-30 14:22:58,663 - pyswarms.single.local_best - INFO - Optimization finished | best cost: 418.06199791561005, best pos: [1.48347642e+00 9.46447478e-01 9.62019242e+01 2.59196004e-01
 2.63309226e-05 8.01965241e-06 1.93251744e-05]
2021-01-30 14:22:58,694 - pyswarms.single.local_best - INFO - Optimize for 500 iters with {'c1': 0.1, 'c2': 0.3, 'w': 0.9, 'k': 5, 'p': 2}
2021-01-30 14:23:27,573 - pyswarms.single.local_best - INFO - Optimization finished | best cost: 407.31782663309616, best pos: [1.35303688e+00 8.14740027e-01 1.01900643e+02 3.50635444e-01
 1.66762566e-05 5.00418930e-06 8.19264383e-06]
2021-01-30 14:23:27,603 - pyswarms.single.local_best - INFO - Optimize for 500 iters with {'c1': 0.1, 'c2': 0.3, 'w': 0.9, 'k': 5, 'p': 2}
2021-01-30 14:23:53,943 - pyswarms.single.local_best - INFO - Optimization finished | best cost: 386.46744650499045, best pos: [1.21959118e+00 8.92071848e-01 1.04988170e+02 2.84938762e-01
 1.16217369e-05 1.16700939e-05 2.65671632e-05]
2021-01-30 14:23:53,975 - pyswarms.single.local_best - INFO - Optimize for 500 iters with {'c1': 0.1, 'c2': 0.3, 'w': 0.9, 'k': 5, 'p': 2}
2021-01-30 14:24:20,884 - pyswarms.single.local_best - INFO - Optimization finished | best cost: 403.0587790599422, best pos: [1.06630925e+00 8.24795974e-01 1.06296375e+02 3.35932828e-01
 2.31057843e-05 2.56051834e-05 2.47746628e-05]
2021-01-30 14:24:20,914 - pyswarms.single.local_best - INFO - Optimize for 500 iters with {'c1': 0.1, 'c2': 0.3, 'w': 0.9, 'k': 5, 'p': 2}
2021-01-30 14:24:47,471 - pyswarms.single.local_best - INFO - Optimization finished | best cost: 411.0855497934601, best pos: [1.36547899e+00 8.43659076e-01 9.80649435e+01 3.30042978e-01
 2.68591204e-05 5.05278686e-06 1.25747655e-05]
2021-01-30 14:24:47,505 - pyswarms.single.local_best - INFO - Optimize for 500 iters with {'c1': 0.1, 'c2': 0.3, 'w': 0.9, 'k': 5, 'p': 2}
2021-01-30 14:25:14,999 - pyswarms.single.local_best - INFO - Optimization finished | best cost: 403.913783970543, best pos: [1.65121314e+00 8.89650935e-01 9.51479394e+01 3.00349122e-01
 2.12577433e-05 1.02935497e-05 8.11905840e-06]
2021-01-30 14:25:15,029 - pyswarms.single.local_best - INFO - Optimize for 500 iters with {'c1': 0.1, 'c2': 0.3, 'w': 0.9, 'k': 5, 'p': 2}
2021-01-30 14:25:41,436 - pyswarms.single.local_best - INFO - Optimization finished | best cost: 418.48434972123437, best pos: [1.55820625e+00 1.13977326e+00 1.06187153e+02 1.61052436e-01
 1.75821168e-05 2.29156571e-05 1.84916134e-05]
2021-01-30 14:25:41,468 - pyswarms.single.local_best - INFO - Optimize for 500 iters with {'c1': 0.1, 'c2': 0.3, 'w': 0.9, 'k': 5, 'p': 2}
2021-01-30 14:26:09,653 - pyswarms.single.local_best - INFO - Optimization finished | best cost: 425.3343682858981, best pos: [1.51267148e+00 1.00462208e+00 1.05185115e+02 2.22357286e-01
 2.11775574e-06 2.43349735e-05 1.19804101e-05]
2021-01-30 14:26:09,680 - pyswarms.single.local_best - INFO - Optimize for 500 iters with {'c1': 0.1, 'c2': 0.3, 'w': 0.9, 'k': 5, 'p': 2}
2021-01-30 14:26:36,338 - pyswarms.single.local_best - INFO - Optimization finished | best cost: 428.3799673041941, best pos: [1.56440084e+00 1.07047371e+00 1.05913250e+02 1.87088925e-01
 2.54792455e-05 1.00956625e-05 1.28891793e-05]
2021-01-30 14:26:36,368 - pyswarms.single.local_best - INFO - Optimize for 500 iters with {'c1': 0.1, 'c2': 0.3, 'w': 0.9, 'k': 5, 'p': 2}
2021-01-30 14:27:03,772 - pyswarms.single.local_best - INFO - Optimization finished | best cost: 426.461078639427, best pos: [1.42492109e+00 9.67652491e-01 1.06102392e+02 2.39120773e-01
 2.59828461e-05 2.31713271e-05 1.00808945e-05]
2021-01-30 14:27:03,800 - pyswarms.single.local_best - INFO - Optimize for 500 iters with {'c1': 0.1, 'c2': 0.3, 'w': 0.9, 'k': 5, 'p': 2}
2021-01-30 14:27:30,595 - pyswarms.single.local_best - INFO - Optimization finished | best cost: 448.9492837312414, best pos: [1.30115949e+00 8.55451325e-01 9.57265329e+01 3.39010597e-01
 2.59351704e-05 1.18744714e-05 1.55438772e-05]
2021-01-30 14:27:30,621 - pyswarms.single.local_best - INFO - Optimize for 500 iters with {'c1': 0.1, 'c2': 0.3, 'w': 0.9, 'k': 5, 'p': 2}
2021-01-30 14:27:57,874 - pyswarms.single.local_best - INFO - Optimization finished | best cost: 406.6715676099666, best pos: [1.27755488e+00 9.11590535e-01 1.04238605e+02 2.80095207e-01
 2.66225099e-05 1.05363335e-05 1.70738625e-05]
2021-01-30 14:27:57,906 - pyswarms.single.local_best - INFO - Optimize for 500 iters with {'c1': 0.1, 'c2': 0.3, 'w': 0.9, 'k': 5, 'p': 2}
2021-01-30 14:28:24,511 - pyswarms.single.local_best - INFO - Optimization finished | best cost: 434.146183182459, best pos: [1.65702978e+00 8.67999107e-01 9.58939098e+01 3.11151912e-01
 2.65867655e-05 7.02377082e-06 6.10016339e-06]
2021-01-30 14:28:24,540 - pyswarms.single.local_best - INFO - Optimize for 500 iters with {'c1': 0.1, 'c2': 0.3, 'w': 0.9, 'k': 5, 'p': 2}
2021-01-30 14:28:51,830 - pyswarms.single.local_best - INFO - Optimization finished | best cost: 439.78326544379684, best pos: [1.19784722e+00 8.58330441e-01 1.05296474e+02 3.15522137e-01
 1.56579052e-05 2.04794483e-05 1.60094887e-05]
2021-01-30 14:28:51,860 - pyswarms.single.local_best - INFO - Optimize for 500 iters with {'c1': 0.1, 'c2': 0.3, 'w': 0.9, 'k': 5, 'p': 2}
2021-01-30 14:29:18,815 - pyswarms.single.local_best - INFO - Optimization finished | best cost: 393.66157956721213, best pos: [1.44364510e+00 9.49901517e-01 1.05206371e+02 2.42167978e-01
 2.39533612e-05 1.63124680e-05 1.05793554e-05]
2021-01-30 14:29:18,844 - pyswarms.single.local_best - INFO - Optimize for 500 iters with {'c1': 0.1, 'c2': 0.3, 'w': 0.9, 'k': 5, 'p': 2}
2021-01-30 14:29:45,916 - pyswarms.single.local_best - INFO - Optimization finished | best cost: 391.85503883994136, best pos: [1.02379903e+00 6.78305524e-01 1.04641623e+02 4.32528250e-01
 1.99945618e-05 1.86160657e-05 2.25474346e-05]
2021-01-30 14:29:45,948 - pyswarms.single.local_best - INFO - Optimize for 500 iters with {'c1': 0.1, 'c2': 0.3, 'w': 0.9, 'k': 5, 'p': 2}
2021-01-30 14:30:13,781 - pyswarms.single.local_best - INFO - Optimization finished | best cost: 423.37527951121376, best pos: [1.70009789e+00 1.32885406e+00 1.06480450e+02 1.02238650e-01
 6.77631447e-06 1.21456249e-05 2.61202731e-05]
2021-01-30 14:30:13,813 - pyswarms.single.local_best - INFO - Optimize for 500 iters with {'c1': 0.1, 'c2': 0.3, 'w': 0.9, 'k': 5, 'p': 2}
2021-01-30 14:30:40,688 - pyswarms.single.local_best - INFO - Optimization finished | best cost: 448.16773380455305, best pos: [7.87247246e-01 5.25765601e-01 1.06938125e+02 6.66575444e-01
 6.27182075e-06 1.41992187e-05 2.16382849e-05]
2021-01-30 14:30:40,719 - pyswarms.single.local_best - INFO - Optimize for 500 iters with {'c1': 0.1, 'c2': 0.3, 'w': 0.9, 'k': 5, 'p': 2}
2021-01-30 14:31:06,984 - pyswarms.single.local_best - INFO - Optimization finished | best cost: 403.96166383770344, best pos: [1.13374834e+00 8.49853402e-01 1.06896505e+02 3.21248681e-01
 1.20364132e-05 1.10985403e-05 2.58504010e-05]
2021-01-30 14:31:07,011 - pyswarms.single.local_best - INFO - Optimize for 500 iters with {'c1': 0.1, 'c2': 0.3, 'w': 0.9, 'k': 5, 'p': 2}
2021-01-30 14:31:32,957 - pyswarms.single.local_best - INFO - Optimization finished | best cost: 407.0670379936183, best pos: [1.34438549e+00 1.00729391e+00 1.06306007e+02 2.23908019e-01
 2.61185533e-05 1.91350056e-05 1.79543462e-05]
2021-01-30 14:31:32,990 - pyswarms.single.local_best - INFO - Optimize for 500 iters with {'c1': 0.1, 'c2': 0.3, 'w': 0.9, 'k': 5, 'p': 2}
2021-01-30 14:31:59,361 - pyswarms.single.local_best - INFO - Optimization finished | best cost: 412.07671416266396, best pos: [1.18744014e+00 8.32540797e-01 1.07338106e+02 3.20922507e-01
 2.31308371e-05 1.90296694e-06 1.80037887e-05]
2021-01-30 14:31:59,392 - pyswarms.single.local_best - INFO - Optimize for 500 iters with {'c1': 0.1, 'c2': 0.3, 'w': 0.9, 'k': 5, 'p': 2}
2021-01-30 14:32:26,514 - pyswarms.single.local_best - INFO - Optimization finished | best cost: 434.5893149938355, best pos: [7.79174905e-01 5.23168706e-01 1.06552098e+02 6.58813337e-01
 2.69061016e-05 1.08413675e-05 1.98949181e-05]
2021-01-30 14:32:26,547 - pyswarms.single.local_best - INFO - Optimize for 500 iters with {'c1': 0.1, 'c2': 0.3, 'w': 0.9, 'k': 5, 'p': 2}
2021-01-30 14:32:53,326 - pyswarms.single.local_best - INFO - Optimization finished | best cost: 407.94080541807193, best pos: [1.52546820e+00 1.14485184e+00 1.05198147e+02 1.67579694e-01
 2.02870212e-05 2.04212323e-05 1.75974846e-05]
2021-01-30 14:32:53,358 - pyswarms.single.local_best - INFO - Optimize for 500 iters with {'c1': 0.1, 'c2': 0.3, 'w': 0.9, 'k': 5, 'p': 2}
2021-01-30 14:33:21,093 - pyswarms.single.local_best - INFO - Optimization finished | best cost: 399.46899149655394, best pos: [1.48198401e+00 7.72878978e-01 9.58842630e+01 3.77531298e-01
 2.59481527e-05 1.85499604e-05 2.97329112e-06]
2021-01-30 14:33:21,121 - pyswarms.single.local_best - INFO - Optimize for 500 iters with {'c1': 0.1, 'c2': 0.3, 'w': 0.9, 'k': 5, 'p': 2}
2021-01-30 14:33:48,038 - pyswarms.single.local_best - INFO - Optimization finished | best cost: 402.1878668137937, best pos: [1.29506977e+00 9.03209119e-01 1.05770002e+02 2.72743887e-01
 1.53328575e-05 1.66703299e-05 1.85766940e-05]
2021-01-30 14:33:48,072 - pyswarms.single.local_best - INFO - Optimize for 500 iters with {'c1': 0.1, 'c2': 0.3, 'w': 0.9, 'k': 5, 'p': 2}
2021-01-30 14:34:17,604 - pyswarms.single.local_best - INFO - Optimization finished | best cost: 380.72677578060313, best pos: [1.59527026e+00 1.00475247e+00 9.56582207e+01 2.41917408e-01
 2.21470760e-05 1.30752231e-05 1.30566176e-05]
2021-01-30 14:34:17,634 - pyswarms.single.local_best - INFO - Optimize for 500 iters with {'c1': 0.1, 'c2': 0.3, 'w': 0.9, 'k': 5, 'p': 2}
2021-01-30 14:34:44,976 - pyswarms.single.local_best - INFO - Optimization finished | best cost: 437.3634571781686, best pos: [1.25272977e+00 8.52237145e-01 1.06957568e+02 3.13673414e-01
 2.61213277e-05 5.28501924e-06 1.11259878e-05]
2021-01-30 14:34:45,006 - pyswarms.single.local_best - INFO - Optimize for 500 iters with {'c1': 0.1, 'c2': 0.3, 'w': 0.9, 'k': 5, 'p': 2}
2021-01-30 14:35:11,604 - pyswarms.single.local_best - INFO - Optimization finished | best cost: 415.5751858398445, best pos: [1.55927790e+00 1.10637203e+00 1.05387212e+02 1.77051859e-01
 2.66208746e-05 1.08859612e-05 1.42623920e-05]
2021-01-30 14:35:11,636 - pyswarms.single.local_best - INFO - Optimize for 500 iters with {'c1': 0.1, 'c2': 0.3, 'w': 0.9, 'k': 5, 'p': 2}
2021-01-30 14:35:38,926 - pyswarms.single.local_best - INFO - Optimization finished | best cost: 407.9694723015499, best pos: [1.59513497e+00 8.03345661e-01 9.51711231e+01 3.62127934e-01
 3.20447806e-06 6.36731904e-06 1.03269994e-05]
2021-01-30 14:35:38,959 - pyswarms.single.local_best - INFO - Optimize for 500 iters with {'c1': 0.1, 'c2': 0.3, 'w': 0.9, 'k': 5, 'p': 2}
2021-01-30 14:36:05,165 - pyswarms.single.local_best - INFO - Optimization finished | best cost: 445.54404497600876, best pos: [9.64259330e-01 6.30502558e-01 1.02367927e+02 5.19948953e-01
 1.59393017e-05 1.27299101e-05 1.88199627e-05]
2021-01-30 14:36:05,195 - pyswarms.single.local_best - INFO - Optimize for 500 iters with {'c1': 0.1, 'c2': 0.3, 'w': 0.9, 'k': 5, 'p': 2}
2021-01-30 14:36:33,369 - pyswarms.single.local_best - INFO - Optimization finished | best cost: 403.28774850889386, best pos: [1.41236538e+00 1.09044474e+00 1.05855186e+02 1.93764599e-01
 2.64804901e-05 1.49195221e-05 1.90891850e-05]
2021-01-30 14:36:33,401 - pyswarms.single.local_best - INFO - Optimize for 500 iters with {'c1': 0.1, 'c2': 0.3, 'w': 0.9, 'k': 5, 'p': 2}
2021-01-30 14:37:00,959 - pyswarms.single.local_best - INFO - Optimization finished | best cost: 419.82375944594475, best pos: [1.46978412e+00 1.06322473e+00 1.06280915e+02 2.05464296e-01
 2.68576632e-05 1.99786532e-05 1.06007143e-05]
2021-01-30 14:37:00,985 - pyswarms.single.local_best - INFO - Optimize for 500 iters with {'c1': 0.1, 'c2': 0.3, 'w': 0.9, 'k': 5, 'p': 2}
2021-01-30 14:37:26,877 - pyswarms.single.local_best - INFO - Optimization finished | best cost: 394.89315706615224, best pos: [7.73613419e-01 5.25544029e-01 1.02545489e+02 6.93177872e-01
 1.26596911e-05 2.02169332e-05 2.10076985e-05]
2021-01-30 14:37:26,909 - pyswarms.single.local_best - INFO - Optimize for 500 iters with {'c1': 0.1, 'c2': 0.3, 'w': 0.9, 'k': 5, 'p': 2}
2021-01-30 14:37:53,816 - pyswarms.single.local_best - INFO - Optimization finished | best cost: 404.7303165745378, best pos: [1.60557804e+00 1.21080697e+00 1.06981118e+02 1.33714501e-01
 2.35472158e-05 1.45998255e-05 2.10155576e-05]
2021-01-30 14:37:53,846 - pyswarms.single.local_best - INFO - Optimize for 500 iters with {'c1': 0.1, 'c2': 0.3, 'w': 0.9, 'k': 5, 'p': 2}
2021-01-30 14:38:20,074 - pyswarms.single.local_best - INFO - Optimization finished | best cost: 423.92986426296534, best pos: [9.85112046e-01 6.26328482e-01 1.05399521e+02 5.04673277e-01
 2.24831633e-05 1.18826507e-05 1.34007539e-05]
2021-01-30 14:38:20,105 - pyswarms.single.local_best - INFO - Optimize for 500 iters with {'c1': 0.1, 'c2': 0.3, 'w': 0.9, 'k': 5, 'p': 2}
2021-01-30 14:38:46,884 - pyswarms.single.local_best - INFO - Optimization finished | best cost: 413.3498092407663, best pos: [1.03284013e+00 7.31881016e-01 1.04913479e+02 3.95270432e-01
 2.64245344e-05 1.69407874e-05 2.49209628e-05]
2021-01-30 14:38:46,915 - pyswarms.single.local_best - INFO - Optimize for 500 iters with {'c1': 0.1, 'c2': 0.3, 'w': 0.9, 'k': 5, 'p': 2}
2021-01-30 14:39:15,692 - pyswarms.single.local_best - INFO - Optimization finished | best cost: 437.3395106091915, best pos: [1.72501121e+00 1.17749288e+00 9.94780402e+01 1.51869318e-01
 1.53310471e-05 3.30001245e-06 1.93367112e-05]
2021-01-30 14:39:15,722 - pyswarms.single.local_best - INFO - Optimize for 500 iters with {'c1': 0.1, 'c2': 0.3, 'w': 0.9, 'k': 5, 'p': 2}
2021-01-30 14:39:43,053 - pyswarms.single.local_best - INFO - Optimization finished | best cost: 412.59453392090563, best pos: [1.44036092e+00 1.10571920e+00 1.05601987e+02 1.81122875e-01
 2.57478344e-05 2.01442950e-05 2.10956446e-05]
2021-01-30 14:39:43,084 - pyswarms.single.local_best - INFO - Optimize for 500 iters with {'c1': 0.1, 'c2': 0.3, 'w': 0.9, 'k': 5, 'p': 2}
2021-01-30 14:40:10,600 - pyswarms.single.local_best - INFO - Optimization finished | best cost: 414.6812691567474, best pos: [1.63232394e+00 1.25217776e+00 1.06198047e+02 1.22842822e-01
 1.79203483e-05 2.09825576e-05 2.21106103e-05]
2021-01-30 14:40:10,633 - pyswarms.single.local_best - INFO - Optimize for 500 iters with {'c1': 0.1, 'c2': 0.3, 'w': 0.9, 'k': 5, 'p': 2}
2021-01-30 14:40:38,301 - pyswarms.single.local_best - INFO - Optimization finished | best cost: 441.5754212338161, best pos: [1.56999749e+00 1.17555613e+00 9.77552594e+01 1.64769892e-01
 2.63141659e-05 1.67892466e-05 2.27899979e-05]
2021-01-30 14:40:38,339 - pyswarms.single.local_best - INFO - Optimize for 500 iters with {'c1': 0.1, 'c2': 0.3, 'w': 0.9, 'k': 5, 'p': 2}
2021-01-30 14:41:05,058 - pyswarms.single.local_best - INFO - Optimization finished | best cost: 402.73134512119253, best pos: [1.13082725e+00 7.91603409e-01 1.06693306e+02 3.40452331e-01
 2.54358179e-06 2.15725641e-05 2.50900404e-05]
2021-01-30 14:41:05,088 - pyswarms.single.local_best - INFO - Optimize for 500 iters with {'c1': 0.1, 'c2': 0.3, 'w': 0.9, 'k': 5, 'p': 2}
2021-01-30 14:41:32,682 - pyswarms.single.local_best - INFO - Optimization finished | best cost: 436.162858908907, best pos: [1.57513874e+00 1.12161557e+00 1.05939687e+02 1.79428930e-01
 1.72425837e-05 9.57447383e-06 1.42834293e-05]
2021-01-30 14:41:32,714 - pyswarms.single.local_best - INFO - Optimize for 500 iters with {'c1': 0.1, 'c2': 0.3, 'w': 0.9, 'k': 5, 'p': 2}
2021-01-30 14:42:00,143 - pyswarms.single.local_best - INFO - Optimization finished | best cost: 450.5648933832873, best pos: [1.43627666e+00 1.11857831e+00 1.05804197e+02 1.77226182e-01
 2.48903560e-05 1.88226006e-05 2.44029738e-05]
2021-01-30 14:42:00,171 - pyswarms.single.local_best - INFO - Optimize for 500 iters with {'c1': 0.1, 'c2': 0.3, 'w': 0.9, 'k': 5, 'p': 2}
2021-01-30 14:42:27,107 - pyswarms.single.local_best - INFO - Optimization finished | best cost: 396.3848230026059, best pos: [1.47605961e+00 9.61150025e-01 1.05215805e+02 2.36401430e-01
 2.08606598e-05 8.75046044e-06 1.29920738e-05]
2021-01-30 14:42:27,142 - pyswarms.single.local_best - INFO - Optimize for 500 iters with {'c1': 0.1, 'c2': 0.3, 'w': 0.9, 'k': 5, 'p': 2}
2021-01-30 14:42:54,858 - pyswarms.single.local_best - INFO - Optimization finished | best cost: 384.2352274964111, best pos: [1.47672061e+00 1.03693909e+00 1.03880877e+02 2.06274497e-01
 2.44527068e-05 2.09676195e-05 1.54685986e-05]
2021-01-30 14:42:54,893 - pyswarms.single.local_best - INFO - Optimize for 500 iters with {'c1': 0.1, 'c2': 0.3, 'w': 0.9, 'k': 5, 'p': 2}
2021-01-30 14:43:22,277 - pyswarms.single.local_best - INFO - Optimization finished | best cost: 403.5742450074679, best pos: [1.68075031e+00 1.12595057e+00 1.05870005e+02 1.67744601e-01
 2.37196054e-05 6.87078676e-06 1.10787924e-05]
2021-01-30 14:43:22,308 - pyswarms.single.local_best - INFO - Optimize for 500 iters with {'c1': 0.1, 'c2': 0.3, 'w': 0.9, 'k': 5, 'p': 2}
2021-01-30 14:43:50,421 - pyswarms.single.local_best - INFO - Optimization finished | best cost: 445.61336386232085, best pos: [1.48600486e+00 1.02466797e+00 1.04128806e+02 2.22345141e-01
 2.49944328e-05 2.22077235e-06 1.27453826e-05]
2021-01-30 14:43:50,452 - pyswarms.single.local_best - INFO - Optimize for 500 iters with {'c1': 0.1, 'c2': 0.3, 'w': 0.9, 'k': 5, 'p': 2}
2021-01-30 14:44:17,506 - pyswarms.single.local_best - INFO - Optimization finished | best cost: 434.61201644801145, best pos: [1.28595322e+00 1.02424408e+00 1.08582515e+02 2.21769330e-01
 2.56049895e-05 4.74521640e-06 2.64575024e-05]
2021-01-30 14:44:17,544 - pyswarms.single.local_best - INFO - Optimize for 500 iters with {'c1': 0.1, 'c2': 0.3, 'w': 0.9, 'k': 5, 'p': 2}
2021-01-30 14:44:44,006 - pyswarms.single.local_best - INFO - Optimization finished | best cost: 386.7669096163245, best pos: [1.13276482e+00 8.25510773e-01 1.05516639e+02 3.35761495e-01
 2.51287105e-05 1.18589222e-05 2.11899119e-05]
2021-01-30 14:44:44,037 - pyswarms.single.local_best - INFO - Optimize for 500 iters with {'c1': 0.1, 'c2': 0.3, 'w': 0.9, 'k': 5, 'p': 2}
2021-01-30 14:45:11,303 - pyswarms.single.local_best - INFO - Optimization finished | best cost: 414.19968599709455, best pos: [1.76242904e+00 1.30234855e+00 1.05534573e+02 1.12105784e-01
 2.00900060e-05 1.87387147e-05 1.55874258e-05]
2021-01-30 14:45:11,335 - pyswarms.single.local_best - INFO - Optimize for 500 iters with {'c1': 0.1, 'c2': 0.3, 'w': 0.9, 'k': 5, 'p': 2}
2021-01-30 14:45:39,773 - pyswarms.single.local_best - INFO - Optimization finished | best cost: 394.50429557263, best pos: [1.64847051e+00 1.23761846e+00 1.06968658e+02 1.24723370e-01
 1.89433589e-05 6.86021739e-06 2.15441720e-05]
2021-01-30 14:45:39,806 - pyswarms.single.local_best - INFO - Optimize for 500 iters with {'c1': 0.1, 'c2': 0.3, 'w': 0.9, 'k': 5, 'p': 2}
2021-01-30 14:46:08,542 - pyswarms.single.local_best - INFO - Optimization finished | best cost: 418.2695287311309, best pos: [1.82232438e+00 1.27203535e+00 1.05835372e+02 1.20851345e-01
 2.40441716e-05 7.19900404e-06 1.05770906e-05]
2021-01-30 14:46:08,575 - pyswarms.single.local_best - INFO - Optimize for 500 iters with {'c1': 0.1, 'c2': 0.3, 'w': 0.9, 'k': 5, 'p': 2}
2021-01-30 14:46:37,170 - pyswarms.single.local_best - INFO - Optimization finished | best cost: 448.5155098605752, best pos: [1.33330396e+00 6.93598651e-01 9.48740602e+01 4.48113900e-01
 2.15786229e-05 1.21695159e-05 9.70857535e-06]
2021-01-30 14:46:37,201 - pyswarms.single.local_best - INFO - Optimize for 500 iters with {'c1': 0.1, 'c2': 0.3, 'w': 0.9, 'k': 5, 'p': 2}
2021-01-30 14:47:03,562 - pyswarms.single.local_best - INFO - Optimization finished | best cost: 445.714460780115, best pos: [1.55793255e+00 1.17351323e+00 1.04014383e+02 1.55973131e-01
 1.46750264e-05 1.96707891e-05 2.20113946e-05]
2021-01-30 14:47:03,593 - pyswarms.single.local_best - INFO - Optimize for 500 iters with {'c1': 0.1, 'c2': 0.3, 'w': 0.9, 'k': 5, 'p': 2}
2021-01-30 14:47:30,991 - pyswarms.single.local_best - INFO - Optimization finished | best cost: 425.581131146697, best pos: [1.64543974e+00 1.22051313e+00 1.04477832e+02 1.41500529e-01
 1.68885194e-05 1.29260446e-05 1.87826811e-05]
2021-01-30 14:47:31,023 - pyswarms.single.local_best - INFO - Optimize for 500 iters with {'c1': 0.1, 'c2': 0.3, 'w': 0.9, 'k': 5, 'p': 2}
2021-01-30 14:47:58,663 - pyswarms.single.local_best - INFO - Optimization finished | best cost: 396.44459461746646, best pos: [1.59431732e+00 1.14238248e+00 1.07933192e+02 1.61471441e-01
 1.24827303e-05 1.60650056e-05 1.51995972e-05]
2021-01-30 14:47:58,693 - pyswarms.single.local_best - INFO - Optimize for 500 iters with {'c1': 0.1, 'c2': 0.3, 'w': 0.9, 'k': 5, 'p': 2}
2021-01-30 14:48:26,597 - pyswarms.single.local_best - INFO - Optimization finished | best cost: 443.1087869844341, best pos: [1.08087628e+00 8.53547349e-01 1.07453751e+02 3.27766176e-01
 2.64052232e-05 1.21961443e-05 2.58584424e-05]
2021-01-30 14:48:26,628 - pyswarms.single.local_best - INFO - Optimize for 500 iters with {'c1': 0.1, 'c2': 0.3, 'w': 0.9, 'k': 5, 'p': 2}
2021-01-30 14:48:53,643 - pyswarms.single.local_best - INFO - Optimization finished | best cost: 448.5121097051883, best pos: [1.11312018e+00 7.78992195e-01 1.05950465e+02 3.61063133e-01
 2.52756018e-05 8.73485011e-06 2.10028109e-05]
2021-01-30 14:48:53,677 - pyswarms.single.local_best - INFO - Optimize for 500 iters with {'c1': 0.1, 'c2': 0.3, 'w': 0.9, 'k': 5, 'p': 2}
2021-01-30 14:49:20,231 - pyswarms.single.local_best - INFO - Optimization finished | best cost: 403.82540720037804, best pos: [1.23658537e+00 8.15669547e-01 1.04686752e+02 3.35885325e-01
 2.68584422e-05 6.50500925e-06 1.30977598e-05]
2021-01-30 14:49:20,258 - pyswarms.single.local_best - INFO - Optimize for 500 iters with {'c1': 0.1, 'c2': 0.3, 'w': 0.9, 'k': 5, 'p': 2}
2021-01-30 14:49:47,744 - pyswarms.single.local_best - INFO - Optimization finished | best cost: 344.5538951711767, best pos: [1.31753161e+00 9.35642053e-01 1.03588633e+02 2.68343690e-01
 1.84894336e-05 2.33233496e-05 1.38928961e-05]
2021-01-30 14:49:47,777 - pyswarms.single.local_best - INFO - Optimize for 500 iters with {'c1': 0.1, 'c2': 0.3, 'w': 0.9, 'k': 5, 'p': 2}
2021-01-30 14:50:14,151 - pyswarms.single.local_best - INFO - Optimization finished | best cost: 431.4351439353484, best pos: [1.43980013e+00 1.00656540e+00 1.05542745e+02 2.25499834e-01
 1.19607094e-05 1.81434973e-05 1.47990357e-05]
2021-01-30 14:50:14,182 - pyswarms.single.local_best - INFO - Optimize for 500 iters with {'c1': 0.1, 'c2': 0.3, 'w': 0.9, 'k': 5, 'p': 2}
2021-01-30 14:50:40,711 - pyswarms.single.local_best - INFO - Optimization finished | best cost: 431.1334413376119, best pos: [1.62023106e+00 1.17559157e+00 1.09182637e+02 1.41972973e-01
 1.93408392e-05 9.90605282e-06 1.81896183e-05]
2021-01-30 14:50:40,740 - pyswarms.single.local_best - INFO - Optimize for 500 iters with {'c1': 0.1, 'c2': 0.3, 'w': 0.9, 'k': 5, 'p': 2}
2021-01-30 14:51:08,556 - pyswarms.single.local_best - INFO - Optimization finished | best cost: 437.75664797749096, best pos: [1.34864546e+00 1.06283602e+00 1.07036553e+02 1.97672487e-01
 2.64797306e-05 1.12797423e-05 2.68764194e-05]
2021-01-30 14:51:08,585 - pyswarms.single.local_best - INFO - Optimize for 500 iters with {'c1': 0.1, 'c2': 0.3, 'w': 0.9, 'k': 5, 'p': 2}
2021-01-30 14:51:34,893 - pyswarms.single.local_best - INFO - Optimization finished | best cost: 387.78770517390626, best pos: [1.07620564e+00 7.76220129e-01 1.04230131e+02 3.84720983e-01
 2.65953572e-05 2.35087695e-05 1.26399629e-05]
2021-01-30 14:51:34,922 - pyswarms.single.local_best - INFO - Optimize for 500 iters with {'c1': 0.1, 'c2': 0.3, 'w': 0.9, 'k': 5, 'p': 2}
2021-01-30 14:52:02,274 - pyswarms.single.local_best - INFO - Optimization finished | best cost: 391.35644048278436, best pos: [1.22943146e+00 8.84238498e-01 1.07584964e+02 2.87832713e-01
 2.51516920e-05 4.73625505e-06 1.97817602e-05]
2021-01-30 14:52:02,305 - pyswarms.single.local_best - INFO - Optimize for 500 iters with {'c1': 0.1, 'c2': 0.3, 'w': 0.9, 'k': 5, 'p': 2}
2021-01-30 14:52:29,953 - pyswarms.single.local_best - INFO - Optimization finished | best cost: 389.0133929579961, best pos: [1.73217064e+00 1.21307030e+00 1.08473474e+02 1.28262749e-01
 1.49261206e-05 1.64551743e-06 1.55822578e-05]
2021-01-30 14:52:29,984 - pyswarms.single.local_best - INFO - Optimize for 500 iters with {'c1': 0.1, 'c2': 0.3, 'w': 0.9, 'k': 5, 'p': 2}
2021-01-30 14:52:57,187 - pyswarms.single.local_best - INFO - Optimization finished | best cost: 424.177090556793, best pos: [1.46625358e+00 8.63594641e-01 1.05548147e+02 3.03661655e-01
 2.60899890e-05 6.65885270e-06 1.82028851e-06]
2021-01-30 14:52:57,219 - pyswarms.single.local_best - INFO - Optimize for 500 iters with {'c1': 0.1, 'c2': 0.3, 'w': 0.9, 'k': 5, 'p': 2}
2021-01-30 14:53:25,180 - pyswarms.single.local_best - INFO - Optimization finished | best cost: 422.9617718591113, best pos: [1.53978261e+00 1.07512993e+00 1.05631059e+02 1.89920889e-01
 2.61568914e-05 2.22513904e-05 1.11365338e-05]
2021-01-30 14:53:25,211 - pyswarms.single.local_best - INFO - Optimize for 500 iters with {'c1': 0.1, 'c2': 0.3, 'w': 0.9, 'k': 5, 'p': 2}
2021-01-30 14:53:52,834 - pyswarms.single.local_best - INFO - Optimization finished | best cost: 435.3042513110001, best pos: [1.43130264e+00 1.00332606e+00 1.05902005e+02 2.34795017e-01
 2.38327622e-05 1.57110127e-05 1.01167075e-05]
2021-01-30 14:53:52,866 - pyswarms.single.local_best - INFO - Optimize for 500 iters with {'c1': 0.1, 'c2': 0.3, 'w': 0.9, 'k': 5, 'p': 2}
2021-01-30 14:54:20,385 - pyswarms.single.local_best - INFO - Optimization finished | best cost: 416.52736629741935, best pos: [9.80102744e-01 6.94571047e-01 1.06007923e+02 4.51545889e-01
 2.37442225e-05 6.28896195e-06 2.06878815e-05]
2021-01-30 14:54:20,416 - pyswarms.single.local_best - INFO - Optimize for 500 iters with {'c1': 0.1, 'c2': 0.3, 'w': 0.9, 'k': 5, 'p': 2}
2021-01-30 14:54:47,652 - pyswarms.single.local_best - INFO - Optimization finished | best cost: 409.3896034790732, best pos: [1.62346284e+00 1.02023321e+00 1.04413357e+02 1.98999552e-01
 1.62305135e-05 6.55782715e-06 1.29492375e-05]
2021-01-30 14:54:47,684 - pyswarms.single.local_best - INFO - Optimize for 500 iters with {'c1': 0.1, 'c2': 0.3, 'w': 0.9, 'k': 5, 'p': 2}
2021-01-30 14:55:12,351 - pyswarms.single.local_best - INFO - Optimization finished | best cost: 422.52291946209647, best pos: [1.98356607e+00 1.00002143e+00 9.62092778e+01 2.42733517e-01
 2.40893343e-05 8.09348398e-06 1.81908575e-06]
2021-01-30 14:55:12,389 - pyswarms.single.local_best - INFO - Optimize for 500 iters with {'c1': 0.1, 'c2': 0.3, 'w': 0.9, 'k': 5, 'p': 2}
2021-01-30 14:55:39,610 - pyswarms.single.local_best - INFO - Optimization finished | best cost: 413.86399353355387, best pos: [1.51329805e+00 9.92492062e-01 1.05068135e+02 2.21990202e-01
 2.62840323e-05 1.05528938e-05 1.01564947e-05]
2021-01-30 14:55:39,646 - pyswarms.single.local_best - INFO - Optimize for 500 iters with {'c1': 0.1, 'c2': 0.3, 'w': 0.9, 'k': 5, 'p': 2}
2021-01-30 14:56:05,692 - pyswarms.single.local_best - INFO - Optimization finished | best cost: 444.61546844252337, best pos: [1.66055795e+00 1.26344933e+00 1.06518654e+02 1.15921590e-01
 1.09785071e-05 2.31184638e-05 2.56665516e-05]
2021-01-30 14:56:05,723 - pyswarms.single.local_best - INFO - Optimize for 500 iters with {'c1': 0.1, 'c2': 0.3, 'w': 0.9, 'k': 5, 'p': 2}
2021-01-30 14:56:33,473 - pyswarms.single.local_best - INFO - Optimization finished | best cost: 429.13968715154516, best pos: [1.61118697e+00 8.39596676e-01 9.14842910e+01 3.37838517e-01
 2.30535901e-05 1.79299350e-05 1.15678912e-05]
2021-01-30 14:56:33,504 - pyswarms.single.local_best - INFO - Optimize for 500 iters with {'c1': 0.1, 'c2': 0.3, 'w': 0.9, 'k': 5, 'p': 2}
2021-01-30 14:57:00,241 - pyswarms.single.local_best - INFO - Optimization finished | best cost: 419.5835947637899, best pos: [9.51899907e-01 6.85826346e-01 1.06558020e+02 4.67332812e-01
 2.60659318e-05 2.35421926e-05 1.34174562e-05]
2021-01-30 14:57:00,273 - pyswarms.single.local_best - INFO - Optimize for 500 iters with {'c1': 0.1, 'c2': 0.3, 'w': 0.9, 'k': 5, 'p': 2}
2021-01-30 14:57:26,656 - pyswarms.single.local_best - INFO - Optimization finished | best cost: 427.3707797949977, best pos: [1.35972023e+00 9.21962411e-01 1.01553044e+02 2.78881248e-01
 2.55918873e-05 1.70336005e-05 1.22057276e-05]
2021-01-30 14:57:26,689 - pyswarms.single.local_best - INFO - Optimize for 500 iters with {'c1': 0.1, 'c2': 0.3, 'w': 0.9, 'k': 5, 'p': 2}
2021-01-30 14:57:54,133 - pyswarms.single.local_best - INFO - Optimization finished | best cost: 396.83002052870177, best pos: [1.22653486e+00 8.93914859e-01 1.03293495e+02 2.81138534e-01
 2.56924340e-05 2.45755371e-05 2.36718387e-05]
2021-01-30 14:57:54,162 - pyswarms.single.local_best - INFO - Optimize for 500 iters with {'c1': 0.1, 'c2': 0.3, 'w': 0.9, 'k': 5, 'p': 2}
2021-01-30 14:58:21,831 - pyswarms.single.local_best - INFO - Optimization finished | best cost: 408.228175398768, best pos: [1.34116768e+00 9.23543462e-01 1.01331343e+02 2.86042418e-01
 2.61920450e-05 6.31239566e-06 1.39385038e-05]
2021-01-30 14:58:21,866 - pyswarms.single.local_best - INFO - Optimize for 500 iters with {'c1': 0.1, 'c2': 0.3, 'w': 0.9, 'k': 5, 'p': 2}
2021-01-30 14:58:49,472 - pyswarms.single.local_best - INFO - Optimization finished | best cost: 432.2213426121248, best pos: [9.07091491e-01 6.07588051e-01 1.06991017e+02 5.20207868e-01
 2.26550973e-05 1.78591084e-05 2.02688664e-05]
2021-01-30 14:58:49,504 - pyswarms.single.local_best - INFO - Optimize for 500 iters with {'c1': 0.1, 'c2': 0.3, 'w': 0.9, 'k': 5, 'p': 2}
2021-01-30 14:59:16,471 - pyswarms.single.local_best - INFO - Optimization finished | best cost: 450.28354157761436, best pos: [1.54444064e+00 1.13076998e+00 1.06389597e+02 1.60368042e-01
 1.50537042e-05 9.41214417e-06 2.30548735e-05]
2021-01-30 14:59:16,503 - pyswarms.single.local_best - INFO - Optimize for 500 iters with {'c1': 0.1, 'c2': 0.3, 'w': 0.9, 'k': 5, 'p': 2}
2021-01-30 14:59:44,615 - pyswarms.single.local_best - INFO - Optimization finished | best cost: 425.57427695989935, best pos: [9.09335898e-01 5.79520459e-01 1.04763416e+02 5.93144849e-01
 2.64720993e-05 8.58592677e-06 9.38700244e-06]
2021-01-30 14:59:44,647 - pyswarms.single.local_best - INFO - Optimize for 500 iters with {'c1': 0.1, 'c2': 0.3, 'w': 0.9, 'k': 5, 'p': 2}
2021-01-30 15:00:11,674 - pyswarms.single.local_best - INFO - Optimization finished | best cost: 454.8715829263841, best pos: [1.02974052e+00 7.69431217e-01 1.04476627e+02 3.92764003e-01
 2.49477334e-05 2.06427577e-05 2.22232181e-05]
2021-01-30 15:00:11,712 - pyswarms.single.local_best - INFO - Optimize for 500 iters with {'c1': 0.1, 'c2': 0.3, 'w': 0.9, 'k': 5, 'p': 2}
2021-01-30 15:00:38,708 - pyswarms.single.local_best - INFO - Optimization finished | best cost: 390.84410763799906, best pos: [1.01762326e+00 7.26411799e-01 1.06836197e+02 4.21297667e-01
 2.68190657e-05 1.57156810e-05 1.43944066e-05]
2021-01-30 15:00:38,735 - pyswarms.single.local_best - INFO - Optimize for 500 iters with {'c1': 0.1, 'c2': 0.3, 'w': 0.9, 'k': 5, 'p': 2}
2021-01-30 15:01:04,988 - pyswarms.single.local_best - INFO - Optimization finished | best cost: 419.18474236463743, best pos: [1.47792138e+00 1.03911164e+00 1.05328955e+02 2.15885156e-01
 2.17157974e-05 7.09354242e-06 1.30571942e-05]
2021-01-30 15:01:05,021 - pyswarms.single.local_best - INFO - Optimize for 500 iters with {'c1': 0.1, 'c2': 0.3, 'w': 0.9, 'k': 5, 'p': 2}
2021-01-30 15:01:32,759 - pyswarms.single.local_best - INFO - Optimization finished | best cost: 421.0379938516382, best pos: [9.60464284e-01 6.98925006e-01 1.03912045e+02 4.47299505e-01
 2.67030450e-05 1.51383690e-05 2.47879301e-05]
2021-01-30 15:01:32,801 - pyswarms.single.local_best - INFO - Optimize for 500 iters with {'c1': 0.1, 'c2': 0.3, 'w': 0.9, 'k': 5, 'p': 2}
2021-01-30 15:02:00,067 - pyswarms.single.local_best - INFO - Optimization finished | best cost: 418.63244913915065, best pos: [9.28296379e-01 5.69311885e-01 1.05614956e+02 5.81669695e-01
 2.56969258e-05 1.51978000e-05 6.19393330e-06]
2021-01-30 15:02:00,094 - pyswarms.single.local_best - INFO - Optimize for 500 iters with {'c1': 0.1, 'c2': 0.3, 'w': 0.9, 'k': 5, 'p': 2}
2021-01-30 15:02:27,329 - pyswarms.single.local_best - INFO - Optimization finished | best cost: 406.3977623310904, best pos: [1.61101632e+00 1.00438169e+00 1.05230807e+02 2.32414511e-01
 2.26974184e-05 1.46916989e-05 2.29455766e-06]
2021-01-30 15:02:27,360 - pyswarms.single.local_best - INFO - Optimize for 500 iters with {'c1': 0.1, 'c2': 0.3, 'w': 0.9, 'k': 5, 'p': 2}
2021-01-30 15:02:53,928 - pyswarms.single.local_best - INFO - Optimization finished | best cost: 420.42724575825946, best pos: [9.72334047e-01 6.22172149e-01 1.02521164e+02 5.37297391e-01
 2.68560308e-05 7.05281891e-06 1.36390862e-05]
2021-01-30 15:02:53,961 - pyswarms.single.local_best - INFO - Optimize for 500 iters with {'c1': 0.1, 'c2': 0.3, 'w': 0.9, 'k': 5, 'p': 2}
2021-01-30 15:03:20,446 - pyswarms.single.local_best - INFO - Optimization finished | best cost: 432.80030401984243, best pos: [1.81012694e+00 1.34409356e+00 1.06436443e+02 9.63954873e-02
 7.40753350e-06 1.41293353e-05 1.99931828e-05]
2021-01-30 15:03:20,478 - pyswarms.single.local_best - INFO - Optimize for 500 iters with {'c1': 0.1, 'c2': 0.3, 'w': 0.9, 'k': 5, 'p': 2}
2021-01-30 15:03:48,104 - pyswarms.single.local_best - INFO - Optimization finished | best cost: 398.46286879649506, best pos: [1.65276282e+00 1.15455251e+00 1.05547057e+02 1.68141007e-01
 1.37940432e-05 1.62989038e-05 1.10912617e-05]
2021-01-30 15:03:48,134 - pyswarms.single.local_best - INFO - Optimize for 500 iters with {'c1': 0.1, 'c2': 0.3, 'w': 0.9, 'k': 5, 'p': 2}
2021-01-30 15:04:14,350 - pyswarms.single.local_best - INFO - Optimization finished | best cost: 365.78805897963093, best pos: [1.64790921e+00 1.19162269e+00 1.05096033e+02 1.52656355e-01
 2.49584611e-05 9.09220748e-06 1.32410047e-05]
2021-01-30 15:04:14,385 - pyswarms.single.local_best - INFO - Optimize for 500 iters with {'c1': 0.1, 'c2': 0.3, 'w': 0.9, 'k': 5, 'p': 2}
2021-01-30 15:04:42,624 - pyswarms.single.local_best - INFO - Optimization finished | best cost: 415.4396251252857, best pos: [1.73661108e+00 1.41768107e+00 1.06293595e+02 8.31951640e-02
 2.58689740e-05 1.69373373e-05 2.31806561e-05]
2021-01-30 15:04:42,651 - pyswarms.single.local_best - INFO - Optimize for 500 iters with {'c1': 0.1, 'c2': 0.3, 'w': 0.9, 'k': 5, 'p': 2}
2021-01-30 15:05:11,070 - pyswarms.single.local_best - INFO - Optimization finished | best cost: 435.63174728996876, best pos: [1.59914630e+00 1.17768036e+00 1.06326345e+02 1.45781380e-01
 2.64179702e-05 1.70980576e-05 1.84424408e-05]
2021-01-30 15:05:11,101 - pyswarms.single.local_best - INFO - Optimize for 500 iters with {'c1': 0.1, 'c2': 0.3, 'w': 0.9, 'k': 5, 'p': 2}
2021-01-30 15:05:37,819 - pyswarms.single.local_best - INFO - Optimization finished | best cost: 399.70444076673783, best pos: [1.12936587e+00 7.94448539e-01 1.05634152e+02 3.58030008e-01
 2.63973377e-05 1.41055784e-05 1.50989790e-05]
2021-01-30 15:05:37,857 - pyswarms.single.local_best - INFO - Optimize for 500 iters with {'c1': 0.1, 'c2': 0.3, 'w': 0.9, 'k': 5, 'p': 2}
2021-01-30 15:06:03,984 - pyswarms.single.local_best - INFO - Optimization finished | best cost: 912.4286734750906, best pos: [1.59741329e+00 8.53274023e-01 1.05692305e+02 3.08427894e-01
 1.11713310e-06 2.70321708e-06 1.74486344e-06]
2021-01-30 15:06:04,017 - pyswarms.single.local_best - INFO - Optimize for 500 iters with {'c1': 0.1, 'c2': 0.3, 'w': 0.9, 'k': 5, 'p': 2}
2021-01-30 15:06:31,477 - pyswarms.single.local_best - INFO - Optimization finished | best cost: 879.6886025001131, best pos: [1.59023700e+00 9.51925346e-01 1.07233610e+02 2.64338351e-01
 1.04659520e-06 1.15023045e-06 2.68024688e-06]
2021-01-30 15:06:31,510 - pyswarms.single.local_best - INFO - Optimize for 500 iters with {'c1': 0.1, 'c2': 0.3, 'w': 0.9, 'k': 5, 'p': 2}
2021-01-30 15:06:59,231 - pyswarms.single.local_best - INFO - Optimization finished | best cost: 885.0718509537176, best pos: [1.71119039e+00 9.87012479e-01 1.05772610e+02 2.41934953e-01
 1.97608751e-06 1.15596516e-06 2.35996976e-06]
2021-01-30 15:06:59,263 - pyswarms.single.local_best - INFO - Optimize for 500 iters with {'c1': 0.1, 'c2': 0.3, 'w': 0.9, 'k': 5, 'p': 2}
2021-01-30 15:07:27,048 - pyswarms.single.local_best - INFO - Optimization finished | best cost: 916.914517099122, best pos: [1.42450769e+00 8.49180640e-01 1.06112702e+02 3.37501176e-01
 1.40342530e-06 1.46439674e-06 2.68167580e-06]
2021-01-30 15:07:27,080 - pyswarms.single.local_best - INFO - Optimize for 500 iters with {'c1': 0.1, 'c2': 0.3, 'w': 0.9, 'k': 5, 'p': 2}
2021-01-30 15:07:54,491 - pyswarms.single.local_best - INFO - Optimization finished | best cost: 958.3297454068224, best pos: [1.50870652e+00 8.68626259e-01 1.07326750e+02 2.97177163e-01
 1.87068204e-06 1.61889853e-06 2.68868005e-06]
2021-01-30 15:07:54,524 - pyswarms.single.local_best - INFO - Optimize for 500 iters with {'c1': 0.1, 'c2': 0.3, 'w': 0.9, 'k': 5, 'p': 2}
2021-01-30 15:08:22,100 - pyswarms.single.local_best - INFO - Optimization finished | best cost: 862.008621389426, best pos: [1.54603479e+00 7.93290991e-01 1.01082047e+02 3.79259163e-01
 2.59723019e-06 1.97004117e-06 1.41466428e-06]
2021-01-30 15:08:22,132 - pyswarms.single.local_best - INFO - Optimize for 500 iters with {'c1': 0.1, 'c2': 0.3, 'w': 0.9, 'k': 5, 'p': 2}
2021-01-30 15:08:49,110 - pyswarms.single.local_best - INFO - Optimization finished | best cost: 909.2524902395687, best pos: [1.17001474e+00 6.72155276e-01 1.08041145e+02 4.77940642e-01
 2.31895711e-06 1.44266915e-06 2.36505338e-06]
2021-01-30 15:08:49,144 - pyswarms.single.local_best - INFO - Optimize for 500 iters with {'c1': 0.1, 'c2': 0.3, 'w': 0.9, 'k': 5, 'p': 2}
2021-01-30 15:09:15,310 - pyswarms.single.local_best - INFO - Optimization finished | best cost: 890.0480926561752, best pos: [1.57431823e+00 9.06383299e-01 1.05935869e+02 2.82959507e-01
 2.60088309e-06 2.59398364e-06 2.16987546e-06]
2021-01-30 15:09:15,344 - pyswarms.single.local_best - INFO - Optimize for 500 iters with {'c1': 0.1, 'c2': 0.3, 'w': 0.9, 'k': 5, 'p': 2}
2021-01-30 15:09:42,880 - pyswarms.single.local_best - INFO - Optimization finished | best cost: 844.9650584781764, best pos: [1.49423323e+00 8.83395348e-01 1.06291794e+02 2.99130860e-01
 2.46006732e-06 2.18837866e-06 2.54462790e-06]
2021-01-30 15:09:42,913 - pyswarms.single.local_best - INFO - Optimize for 500 iters with {'c1': 0.1, 'c2': 0.3, 'w': 0.9, 'k': 5, 'p': 2}
2021-01-30 15:10:09,681 - pyswarms.single.local_best - INFO - Optimization finished | best cost: 935.9816106530665, best pos: [1.47720255e+00 7.98268836e-01 1.05081030e+02 3.53096993e-01
 2.32363883e-06 7.30862643e-07 2.26497658e-06]
2021-01-30 15:10:09,713 - pyswarms.single.local_best - INFO - Optimize for 500 iters with {'c1': 0.1, 'c2': 0.3, 'w': 0.9, 'k': 5, 'p': 2}
2021-01-30 15:10:36,918 - pyswarms.single.local_best - INFO - Optimization finished | best cost: 938.9580605677316, best pos: [1.64616402e+00 9.47071946e-01 1.02819484e+02 2.69779618e-01
 2.58947232e-06 2.63618979e-06 2.52349815e-06]
2021-01-30 15:10:36,952 - pyswarms.single.local_best - INFO - Optimize for 500 iters with {'c1': 0.1, 'c2': 0.3, 'w': 0.9, 'k': 5, 'p': 2}
2021-01-30 15:11:04,816 - pyswarms.single.local_best - INFO - Optimization finished | best cost: 950.2295143471881, best pos: [1.31410566e+00 7.32790871e-01 1.05129907e+02 4.15449728e-01
 2.39331807e-06 1.36096246e-06 2.65531476e-06]
2021-01-30 15:11:04,845 - pyswarms.single.local_best - INFO - Optimize for 500 iters with {'c1': 0.1, 'c2': 0.3, 'w': 0.9, 'k': 5, 'p': 2}
2021-01-30 15:11:32,522 - pyswarms.single.local_best - INFO - Optimization finished | best cost: 924.3961976238354, best pos: [1.44070108e+00 8.34657150e-01 1.05789662e+02 3.37033644e-01
 2.21348600e-06 1.44125708e-06 2.61838216e-06]
2021-01-30 15:11:32,558 - pyswarms.single.local_best - INFO - Optimize for 500 iters with {'c1': 0.1, 'c2': 0.3, 'w': 0.9, 'k': 5, 'p': 2}
2021-01-30 15:12:01,528 - pyswarms.single.local_best - INFO - Optimization finished | best cost: 925.4985024091853, best pos: [1.35171493e+00 7.49857041e-01 1.05983155e+02 4.12235508e-01
 2.32791341e-06 2.31679253e-06 1.26613444e-06]
2021-01-30 15:12:01,561 - pyswarms.single.local_best - INFO - Optimize for 500 iters with {'c1': 0.1, 'c2': 0.3, 'w': 0.9, 'k': 5, 'p': 2}
2021-01-30 15:12:27,367 - pyswarms.single.local_best - INFO - Optimization finished | best cost: 988.64062332104, best pos: [1.80638720e+00 1.01900222e+00 1.05385206e+02 2.20265498e-01
 2.22894236e-06 1.93349021e-06 2.01429765e-06]
2021-01-30 15:12:27,400 - pyswarms.single.local_best - INFO - Optimize for 500 iters with {'c1': 0.1, 'c2': 0.3, 'w': 0.9, 'k': 5, 'p': 2}
2021-01-30 15:12:55,166 - pyswarms.single.local_best - INFO - Optimization finished | best cost: 942.0806279452854, best pos: [1.40938282e+00 7.84688722e-01 1.05701087e+02 3.68655862e-01
 1.89599619e-06 1.69318007e-06 2.25410960e-06]
2021-01-30 15:12:55,200 - pyswarms.single.local_best - INFO - Optimize for 500 iters with {'c1': 0.1, 'c2': 0.3, 'w': 0.9, 'k': 5, 'p': 2}
2021-01-30 15:13:22,509 - pyswarms.single.local_best - INFO - Optimization finished | best cost: 871.010733840724, best pos: [1.52363291e+00 8.87905606e-01 1.06323225e+02 3.03169306e-01
 2.37733489e-06 6.82308353e-07 2.34963478e-06]
2021-01-30 15:13:22,537 - pyswarms.single.local_best - INFO - Optimize for 500 iters with {'c1': 0.1, 'c2': 0.3, 'w': 0.9, 'k': 5, 'p': 2}
2021-01-30 15:13:49,009 - pyswarms.single.local_best - INFO - Optimization finished | best cost: 928.7049913565363, best pos: [1.36253539e+00 7.48828039e-01 1.06330966e+02 3.95928887e-01
 1.55189182e-06 2.42306210e-06 1.86121962e-06]
2021-01-30 15:13:49,041 - pyswarms.single.local_best - INFO - Optimize for 500 iters with {'c1': 0.1, 'c2': 0.3, 'w': 0.9, 'k': 5, 'p': 2}
2021-01-30 15:14:16,884 - pyswarms.single.local_best - INFO - Optimization finished | best cost: 946.3516611276981, best pos: [1.37030962e+00 8.00186785e-01 1.06040131e+02 3.60158438e-01
 2.46918256e-06 1.96623347e-06 2.69986305e-06]
2021-01-30 15:14:16,913 - pyswarms.single.local_best - INFO - Optimize for 500 iters with {'c1': 0.1, 'c2': 0.3, 'w': 0.9, 'k': 5, 'p': 2}
2021-01-30 15:14:44,649 - pyswarms.single.local_best - INFO - Optimization finished | best cost: 964.7834338296253, best pos: [1.24406617e+00 6.71730797e-01 1.05434260e+02 4.76957953e-01
 2.04029478e-06 1.67112599e-06 1.96283458e-06]
2021-01-30 15:14:44,684 - pyswarms.single.local_best - INFO - Optimize for 500 iters with {'c1': 0.1, 'c2': 0.3, 'w': 0.9, 'k': 5, 'p': 2}
2021-01-30 15:15:11,441 - pyswarms.single.local_best - INFO - Optimization finished | best cost: 889.2565833928636, best pos: [1.33014273e+00 7.53443907e-01 1.06306244e+02 3.95308278e-01
 1.35225178e-06 1.61728194e-06 2.62450976e-06]
2021-01-30 15:15:11,474 - pyswarms.single.local_best - INFO - Optimize for 500 iters with {'c1': 0.1, 'c2': 0.3, 'w': 0.9, 'k': 5, 'p': 2}
2021-01-30 15:15:38,107 - pyswarms.single.local_best - INFO - Optimization finished | best cost: 889.7798737575013, best pos: [1.51907995e+00 8.52525359e-01 1.05961320e+02 3.24248634e-01
 1.19129223e-06 9.40529532e-07 2.32350131e-06]
2021-01-30 15:15:38,137 - pyswarms.single.local_best - INFO - Optimize for 500 iters with {'c1': 0.1, 'c2': 0.3, 'w': 0.9, 'k': 5, 'p': 2}
2021-01-30 15:16:04,193 - pyswarms.single.local_best - INFO - Optimization finished | best cost: 826.0953019397432, best pos: [1.57649408e+00 8.28393916e-01 1.03547192e+02 3.49253310e-01
 1.90130327e-06 2.02035493e-06 1.18914247e-06]
2021-01-30 15:16:04,224 - pyswarms.single.local_best - INFO - Optimize for 500 iters with {'c1': 0.1, 'c2': 0.3, 'w': 0.9, 'k': 5, 'p': 2}
2021-01-30 15:16:30,992 - pyswarms.single.local_best - INFO - Optimization finished | best cost: 940.1425364087113, best pos: [1.35027402e+00 7.45472331e-01 1.06098497e+02 3.95694538e-01
 2.62562714e-06 4.49609189e-07 2.59222605e-06]
2021-01-30 15:16:31,022 - pyswarms.single.local_best - INFO - Optimize for 500 iters with {'c1': 0.1, 'c2': 0.3, 'w': 0.9, 'k': 5, 'p': 2}
2021-01-30 15:16:56,635 - pyswarms.single.local_best - INFO - Optimization finished | best cost: 859.9887980546536, best pos: [1.72267484e+00 9.36338463e-01 1.05630679e+02 2.65616862e-01
 2.06580059e-06 1.78137726e-06 1.43587586e-06]
2021-01-30 15:16:56,664 - pyswarms.single.local_best - INFO - Optimize for 500 iters with {'c1': 0.1, 'c2': 0.3, 'w': 0.9, 'k': 5, 'p': 2}
2021-01-30 15:17:23,814 - pyswarms.single.local_best - INFO - Optimization finished | best cost: 857.468076878012, best pos: [1.42677953e+00 7.67303691e-01 1.05359556e+02 3.85362648e-01
 9.88921825e-07 1.07539713e-06 2.21408677e-06]
2021-01-30 15:17:23,845 - pyswarms.single.local_best - INFO - Optimize for 500 iters with {'c1': 0.1, 'c2': 0.3, 'w': 0.9, 'k': 5, 'p': 2}
2021-01-30 15:17:49,988 - pyswarms.single.local_best - INFO - Optimization finished | best cost: 966.5961375118484, best pos: [1.48798834e+00 7.97657660e-01 1.02890231e+02 3.62713483e-01
 2.08903711e-06 2.37688149e-06 2.04923224e-06]
2021-01-30 15:17:50,016 - pyswarms.single.local_best - INFO - Optimize for 500 iters with {'c1': 0.1, 'c2': 0.3, 'w': 0.9, 'k': 5, 'p': 2}
2021-01-30 15:18:18,160 - pyswarms.single.local_best - INFO - Optimization finished | best cost: 825.2216248885766, best pos: [1.44439693e+00 8.42467099e-01 1.05695479e+02 3.31758654e-01
 1.96676108e-06 2.27536018e-06 2.45659079e-06]
2021-01-30 15:18:18,194 - pyswarms.single.local_best - INFO - Optimize for 500 iters with {'c1': 0.1, 'c2': 0.3, 'w': 0.9, 'k': 5, 'p': 2}
2021-01-30 15:18:45,875 - pyswarms.single.local_best - INFO - Optimization finished | best cost: 917.8021531441941, best pos: [1.32400698e+00 7.74588722e-01 1.05757662e+02 3.91356558e-01
 2.04063939e-06 2.66619787e-06 2.17504465e-06]
2021-01-30 15:18:45,904 - pyswarms.single.local_best - INFO - Optimize for 500 iters with {'c1': 0.1, 'c2': 0.3, 'w': 0.9, 'k': 5, 'p': 2}
2021-01-30 15:19:12,428 - pyswarms.single.local_best - INFO - Optimization finished | best cost: 817.4540628182702, best pos: [1.42287115e+00 8.06397508e-01 1.05713981e+02 3.48194347e-01
 1.39531445e-06 2.56580202e-06 2.53699074e-06]
2021-01-30 15:19:12,462 - pyswarms.single.local_best - INFO - Optimize for 500 iters with {'c1': 0.1, 'c2': 0.3, 'w': 0.9, 'k': 5, 'p': 2}
2021-01-30 15:19:38,023 - pyswarms.single.local_best - INFO - Optimization finished | best cost: 928.364637015285, best pos: [1.62660531e+00 9.08266974e-01 1.05218930e+02 2.77776660e-01
 1.84847905e-06 1.92964233e-06 2.32121511e-06]
2021-01-30 15:19:38,056 - pyswarms.single.local_best - INFO - Optimize for 500 iters with {'c1': 0.1, 'c2': 0.3, 'w': 0.9, 'k': 5, 'p': 2}
2021-01-30 15:20:04,534 - pyswarms.single.local_best - INFO - Optimization finished | best cost: 883.492761311408, best pos: [1.34044162e+00 7.75575821e-01 1.05956711e+02 3.87636887e-01
 2.34328855e-06 1.96124892e-06 2.24314485e-06]
2021-01-30 15:20:04,566 - pyswarms.single.local_best - INFO - Optimize for 500 iters with {'c1': 0.1, 'c2': 0.3, 'w': 0.9, 'k': 5, 'p': 2}
2021-01-30 15:20:32,276 - pyswarms.single.local_best - INFO - Optimization finished | best cost: 848.5960786631296, best pos: [1.14139887e+00 6.22473243e-01 1.07418105e+02 5.38347041e-01
 1.49161702e-06 7.90519929e-07 2.16907006e-06]
2021-01-30 15:20:32,311 - pyswarms.single.local_best - INFO - Optimize for 500 iters with {'c1': 0.1, 'c2': 0.3, 'w': 0.9, 'k': 5, 'p': 2}
2021-01-30 15:20:58,764 - pyswarms.single.local_best - INFO - Optimization finished | best cost: 919.1360002898487, best pos: [1.59868037e+00 8.82717237e-01 1.06488945e+02 3.09390770e-01
 1.52984260e-06 1.26291804e-06 1.44271944e-06]
2021-01-30 15:20:58,792 - pyswarms.single.local_best - INFO - Optimize for 500 iters with {'c1': 0.1, 'c2': 0.3, 'w': 0.9, 'k': 5, 'p': 2}
2021-01-30 15:21:26,078 - pyswarms.single.local_best - INFO - Optimization finished | best cost: 874.158084402497, best pos: [1.73353467e+00 9.76638686e-01 1.03176142e+02 2.61405022e-01
 9.76705888e-07 1.41890473e-06 2.14694114e-06]
2021-01-30 15:21:26,110 - pyswarms.single.local_best - INFO - Optimize for 500 iters with {'c1': 0.1, 'c2': 0.3, 'w': 0.9, 'k': 5, 'p': 2}
2021-01-30 15:21:53,899 - pyswarms.single.local_best - INFO - Optimization finished | best cost: 846.0825737578502, best pos: [1.07741327e+00 6.04505315e-01 1.05352747e+02 5.71656599e-01
 2.24451079e-06 1.98907877e-06 2.30616219e-06]
2021-01-30 15:21:53,930 - pyswarms.single.local_best - INFO - Optimize for 500 iters with {'c1': 0.1, 'c2': 0.3, 'w': 0.9, 'k': 5, 'p': 2}
2021-01-30 15:22:20,311 - pyswarms.single.local_best - INFO - Optimization finished | best cost: 782.5514248298837, best pos: [1.56171415e+00 8.62274828e-01 1.05598999e+02 3.05705887e-01
 2.36008280e-06 9.80632221e-07 2.30768779e-06]
2021-01-30 15:22:20,341 - pyswarms.single.local_best - INFO - Optimize for 500 iters with {'c1': 0.1, 'c2': 0.3, 'w': 0.9, 'k': 5, 'p': 2}
2021-01-30 15:22:46,410 - pyswarms.single.local_best - INFO - Optimization finished | best cost: 947.3249600387758, best pos: [1.47625267e+00 8.24453539e-01 1.04430186e+02 3.45212448e-01
 1.25995174e-06 1.37076744e-06 2.56785593e-06]
2021-01-30 15:22:46,443 - pyswarms.single.local_best - INFO - Optimize for 500 iters with {'c1': 0.1, 'c2': 0.3, 'w': 0.9, 'k': 5, 'p': 2}
2021-01-30 15:23:13,337 - pyswarms.single.local_best - INFO - Optimization finished | best cost: 887.6877563053333, best pos: [1.87162271e+00 1.09188772e+00 1.04274794e+02 1.96874477e-01
 1.76950098e-06 1.42061810e-06 2.45671420e-06]
2021-01-30 15:23:13,370 - pyswarms.single.local_best - INFO - Optimize for 500 iters with {'c1': 0.1, 'c2': 0.3, 'w': 0.9, 'k': 5, 'p': 2}
2021-01-30 15:23:40,197 - pyswarms.single.local_best - INFO - Optimization finished | best cost: 894.9932135904381, best pos: [1.53913945e+00 8.64288091e-01 1.05567848e+02 3.08298741e-01
 2.59145565e-06 4.98928061e-07 2.49484794e-06]
2021-01-30 15:23:40,229 - pyswarms.single.local_best - INFO - Optimize for 500 iters with {'c1': 0.1, 'c2': 0.3, 'w': 0.9, 'k': 5, 'p': 2}
2021-01-30 15:24:06,498 - pyswarms.single.local_best - INFO - Optimization finished | best cost: 872.679774301966, best pos: [1.89358615e+00 1.05280159e+00 1.06004033e+02 2.08254080e-01
 2.01845409e-06 4.67745998e-07 1.75444991e-06]
2021-01-30 15:24:06,532 - pyswarms.single.local_best - INFO - Optimize for 500 iters with {'c1': 0.1, 'c2': 0.3, 'w': 0.9, 'k': 5, 'p': 2}
2021-01-30 15:24:33,224 - pyswarms.single.local_best - INFO - Optimization finished | best cost: 910.1394176964588, best pos: [1.41307685e+00 7.94834024e-01 1.05603958e+02 3.66467537e-01
 1.99000979e-06 1.12409194e-06 2.33615958e-06]
2021-01-30 15:24:33,258 - pyswarms.single.local_best - INFO - Optimize for 500 iters with {'c1': 0.1, 'c2': 0.3, 'w': 0.9, 'k': 5, 'p': 2}
2021-01-30 15:25:01,347 - pyswarms.single.local_best - INFO - Optimization finished | best cost: 881.4545564607964, best pos: [1.40327002e+00 7.72488155e-01 1.04417852e+02 3.89459676e-01
 1.81626375e-06 1.55316626e-06 2.10658891e-06]
2021-01-30 15:25:01,375 - pyswarms.single.local_best - INFO - Optimize for 500 iters with {'c1': 0.1, 'c2': 0.3, 'w': 0.9, 'k': 5, 'p': 2}
2021-01-30 15:25:28,857 - pyswarms.single.local_best - INFO - Optimization finished | best cost: 852.662905408692, best pos: [1.23645606e+00 6.87445088e-01 1.05408637e+02 4.65257305e-01
 2.45618493e-06 5.79394378e-07 2.63726145e-06]
2021-01-30 15:25:28,887 - pyswarms.single.local_best - INFO - Optimize for 500 iters with {'c1': 0.1, 'c2': 0.3, 'w': 0.9, 'k': 5, 'p': 2}
2021-01-30 15:25:53,690 - pyswarms.single.local_best - INFO - Optimization finished | best cost: 899.7239953005529, best pos: [1.52624572e+00 8.88059327e-01 1.05881436e+02 2.98955233e-01
 1.70085740e-06 2.15702894e-06 2.53585305e-06]
2021-01-30 15:25:53,722 - pyswarms.single.local_best - INFO - Optimize for 500 iters with {'c1': 0.1, 'c2': 0.3, 'w': 0.9, 'k': 5, 'p': 2}
2021-01-30 15:26:19,992 - pyswarms.single.local_best - INFO - Optimization finished | best cost: 942.2269194138104, best pos: [1.74892429e+00 1.02810710e+00 1.06015905e+02 2.24637607e-01
 1.94505204e-06 1.78617129e-06 2.22275491e-06]
2021-01-30 15:26:20,024 - pyswarms.single.local_best - INFO - Optimize for 500 iters with {'c1': 0.1, 'c2': 0.3, 'w': 0.9, 'k': 5, 'p': 2}
2021-01-30 15:26:46,200 - pyswarms.single.local_best - INFO - Optimization finished | best cost: 850.6845028275177, best pos: [1.63286074e+00 9.35253659e-01 1.05662514e+02 2.66298374e-01
 2.65086726e-06 1.09722659e-06 2.41615169e-06]
2021-01-30 15:26:46,234 - pyswarms.single.local_best - INFO - Optimize for 500 iters with {'c1': 0.1, 'c2': 0.3, 'w': 0.9, 'k': 5, 'p': 2}
2021-01-30 15:27:13,237 - pyswarms.single.local_best - INFO - Optimization finished | best cost: 948.991887961601, best pos: [1.83141956e+00 8.70464118e-01 9.68922390e+01 3.36265263e-01
 2.08696986e-06 2.64735248e-06 1.17683183e-06]
2021-01-30 15:27:13,271 - pyswarms.single.local_best - INFO - Optimize for 500 iters with {'c1': 0.1, 'c2': 0.3, 'w': 0.9, 'k': 5, 'p': 2}
2021-01-30 15:27:39,233 - pyswarms.single.local_best - INFO - Optimization finished | best cost: 898.4599461135953, best pos: [1.55181802e+00 8.95711367e-01 1.06628255e+02 2.92847143e-01
 1.72258929e-06 1.67368769e-06 2.25023042e-06]
2021-01-30 15:27:39,268 - pyswarms.single.local_best - INFO - Optimize for 500 iters with {'c1': 0.1, 'c2': 0.3, 'w': 0.9, 'k': 5, 'p': 2}
2021-01-30 15:28:05,417 - pyswarms.single.local_best - INFO - Optimization finished | best cost: 892.4804299185456, best pos: [1.72610425e+00 1.00042111e+00 1.06076635e+02 2.36896772e-01
 9.46345282e-07 7.26321183e-07 2.50338977e-06]
2021-01-30 15:28:05,448 - pyswarms.single.local_best - INFO - Optimize for 500 iters with {'c1': 0.1, 'c2': 0.3, 'w': 0.9, 'k': 5, 'p': 2}
2021-01-30 15:28:32,569 - pyswarms.single.local_best - INFO - Optimization finished | best cost: 889.0086680568174, best pos: [1.14121831e+00 6.54436488e-01 1.06877227e+02 4.95481750e-01
 2.61957009e-06 1.98839802e-06 2.52382582e-06]
2021-01-30 15:28:32,601 - pyswarms.single.local_best - INFO - Optimize for 500 iters with {'c1': 0.1, 'c2': 0.3, 'w': 0.9, 'k': 5, 'p': 2}
2021-01-30 15:28:59,625 - pyswarms.single.local_best - INFO - Optimization finished | best cost: 974.5368072106776, best pos: [1.16709412e+00 6.38269249e-01 1.02617765e+02 5.39851473e-01
 1.21181481e-06 2.21625562e-06 2.49804590e-06]
2021-01-30 15:28:59,659 - pyswarms.single.local_best - INFO - Optimize for 500 iters with {'c1': 0.1, 'c2': 0.3, 'w': 0.9, 'k': 5, 'p': 2}
2021-01-30 15:29:27,529 - pyswarms.single.local_best - INFO - Optimization finished | best cost: 882.8548531396915, best pos: [1.43885081e+00 8.03729468e-01 1.02747497e+02 3.65397011e-01
 1.09047382e-06 2.47297261e-06 2.63964152e-06]
2021-01-30 15:29:27,561 - pyswarms.single.local_best - INFO - Optimize for 500 iters with {'c1': 0.1, 'c2': 0.3, 'w': 0.9, 'k': 5, 'p': 2}
2021-01-30 15:29:54,630 - pyswarms.single.local_best - INFO - Optimization finished | best cost: 834.7951031139962, best pos: [1.37230858e+00 7.97252378e-01 1.05793428e+02 3.65471889e-01
 1.86825043e-06 1.84815998e-06 2.63356180e-06]
2021-01-30 15:29:54,665 - pyswarms.single.local_best - INFO - Optimize for 500 iters with {'c1': 0.1, 'c2': 0.3, 'w': 0.9, 'k': 5, 'p': 2}
2021-01-30 15:30:21,679 - pyswarms.single.local_best - INFO - Optimization finished | best cost: 980.8128982267169, best pos: [1.46973830e+00 6.98579918e-01 9.86409192e+01 4.70672734e-01
 2.01895657e-06 1.77695570e-06 1.63862304e-06]
2021-01-30 15:30:21,712 - pyswarms.single.local_best - INFO - Optimize for 500 iters with {'c1': 0.1, 'c2': 0.3, 'w': 0.9, 'k': 5, 'p': 2}
2021-01-30 15:30:48,913 - pyswarms.single.local_best - INFO - Optimization finished | best cost: 920.418300470657, best pos: [1.35592019e+00 8.04292898e-01 1.07310415e+02 3.59173412e-01
 2.40223681e-06 1.14737155e-06 2.63234876e-06]
2021-01-30 15:30:48,945 - pyswarms.single.local_best - INFO - Optimize for 500 iters with {'c1': 0.1, 'c2': 0.3, 'w': 0.9, 'k': 5, 'p': 2}
2021-01-30 15:31:16,486 - pyswarms.single.local_best - INFO - Optimization finished | best cost: 941.333166078371, best pos: [1.19834095e+00 6.39778489e-01 1.04902719e+02 5.25018240e-01
 1.51691710e-06 1.04176987e-06 2.05008672e-06]
2021-01-30 15:31:16,517 - pyswarms.single.local_best - INFO - Optimize for 500 iters with {'c1': 0.1, 'c2': 0.3, 'w': 0.9, 'k': 5, 'p': 2}
2021-01-30 15:31:43,041 - pyswarms.single.local_best - INFO - Optimization finished | best cost: 888.6781537991396, best pos: [1.11847565e+00 6.14023959e-01 1.05228166e+02 5.47607509e-01
 1.87443061e-06 1.68135690e-06 2.62007229e-06]
2021-01-30 15:31:43,069 - pyswarms.single.local_best - INFO - Optimize for 500 iters with {'c1': 0.1, 'c2': 0.3, 'w': 0.9, 'k': 5, 'p': 2}
2021-01-30 15:32:10,043 - pyswarms.single.local_best - INFO - Optimization finished | best cost: 883.2698639973008, best pos: [1.57952569e+00 9.06302601e-01 1.04522784e+02 2.96659008e-01
 2.24910503e-06 8.99008138e-07 2.36321346e-06]
2021-01-30 15:32:10,076 - pyswarms.single.local_best - INFO - Optimize for 500 iters with {'c1': 0.1, 'c2': 0.3, 'w': 0.9, 'k': 5, 'p': 2}
2021-01-30 15:32:37,441 - pyswarms.single.local_best - INFO - Optimization finished | best cost: 884.3803127800333, best pos: [1.06734896e+00 5.90947539e-01 1.05154529e+02 5.96059903e-01
 1.90514854e-06 1.56427478e-06 2.32500118e-06]
2021-01-30 15:32:37,472 - pyswarms.single.local_best - INFO - Optimize for 500 iters with {'c1': 0.1, 'c2': 0.3, 'w': 0.9, 'k': 5, 'p': 2}
2021-01-30 15:33:03,372 - pyswarms.single.local_best - INFO - Optimization finished | best cost: 923.027329025397, best pos: [1.79501980e+00 1.01462225e+00 1.05828135e+02 2.23378991e-01
 1.22628922e-06 2.69127840e-06 2.01075202e-06]
2021-01-30 15:33:03,406 - pyswarms.single.local_best - INFO - Optimize for 500 iters with {'c1': 0.1, 'c2': 0.3, 'w': 0.9, 'k': 5, 'p': 2}
2021-01-30 15:33:30,225 - pyswarms.single.local_best - INFO - Optimization finished | best cost: 940.7877408958864, best pos: [1.37021950e+00 7.57343693e-01 1.05896891e+02 3.86402290e-01
 1.59899008e-06 1.27739181e-06 2.63598229e-06]
2021-01-30 15:33:30,261 - pyswarms.single.local_best - INFO - Optimize for 500 iters with {'c1': 0.1, 'c2': 0.3, 'w': 0.9, 'k': 5, 'p': 2}
2021-01-30 15:33:57,369 - pyswarms.single.local_best - INFO - Optimization finished | best cost: 838.0470686444983, best pos: [1.41447376e+00 8.12214755e-01 1.04910380e+02 3.61035644e-01
 5.64464714e-07 2.04132819e-06 2.62054715e-06]
2021-01-30 15:33:57,400 - pyswarms.single.local_best - INFO - Optimize for 500 iters with {'c1': 0.1, 'c2': 0.3, 'w': 0.9, 'k': 5, 'p': 2}
2021-01-30 15:34:25,198 - pyswarms.single.local_best - INFO - Optimization finished | best cost: 933.1050340015875, best pos: [1.54355755e+00 8.89562021e-01 1.05658615e+02 2.96859036e-01
 2.37373543e-06 2.20675587e-06 2.23538955e-06]
2021-01-30 15:34:25,228 - pyswarms.single.local_best - INFO - Optimize for 500 iters with {'c1': 0.1, 'c2': 0.3, 'w': 0.9, 'k': 5, 'p': 2}
2021-01-30 15:34:52,033 - pyswarms.single.local_best - INFO - Optimization finished | best cost: 910.363643991898, best pos: [1.77881876e+00 1.01647050e+00 1.06838044e+02 2.22759120e-01
 2.67971465e-06 1.50363859e-06 1.79072325e-06]
2021-01-30 15:34:52,066 - pyswarms.single.local_best - INFO - Optimize for 500 iters with {'c1': 0.1, 'c2': 0.3, 'w': 0.9, 'k': 5, 'p': 2}
2021-01-30 15:35:19,342 - pyswarms.single.local_best - INFO - Optimization finished | best cost: 856.5738685066369, best pos: [1.66388549e+00 8.96182162e-01 1.02542364e+02 3.01909426e-01
 1.19459631e-06 1.15786812e-06 2.23461839e-06]
2021-01-30 15:35:19,377 - pyswarms.single.local_best - INFO - Optimize for 500 iters with {'c1': 0.1, 'c2': 0.3, 'w': 0.9, 'k': 5, 'p': 2}
2021-01-30 15:35:46,984 - pyswarms.single.local_best - INFO - Optimization finished | best cost: 884.0349144073991, best pos: [1.50387255e+00 8.44602829e-01 1.06281671e+02 3.19895208e-01
 1.35019366e-06 1.80750704e-06 2.37878263e-06]
2021-01-30 15:35:47,015 - pyswarms.single.local_best - INFO - Optimize for 500 iters with {'c1': 0.1, 'c2': 0.3, 'w': 0.9, 'k': 5, 'p': 2}
2021-01-30 15:36:15,457 - pyswarms.single.local_best - INFO - Optimization finished | best cost: 909.9254607369785, best pos: [1.48322640e+00 8.41296022e-01 1.06253291e+02 3.28213469e-01
 1.36982553e-06 1.37622940e-06 2.38943344e-06]
2021-01-30 15:36:15,490 - pyswarms.single.local_best - INFO - Optimize for 500 iters with {'c1': 0.1, 'c2': 0.3, 'w': 0.9, 'k': 5, 'p': 2}
2021-01-30 15:36:43,045 - pyswarms.single.local_best - INFO - Optimization finished | best cost: 894.1505387383193, best pos: [1.95048845e+00 1.11095679e+00 1.05518247e+02 1.86976795e-01
 1.64434684e-06 8.26554056e-07 2.00122398e-06]
2021-01-30 15:36:43,077 - pyswarms.single.local_best - INFO - Optimize for 500 iters with {'c1': 0.1, 'c2': 0.3, 'w': 0.9, 'k': 5, 'p': 2}
2021-01-30 15:37:10,083 - pyswarms.single.local_best - INFO - Optimization finished | best cost: 927.9019050377995, best pos: [1.54790394e+00 8.64659972e-01 1.05486290e+02 3.11267640e-01
 2.44290815e-06 1.31745133e-06 2.15553653e-06]
2021-01-30 15:37:10,116 - pyswarms.single.local_best - INFO - Optimize for 500 iters with {'c1': 0.1, 'c2': 0.3, 'w': 0.9, 'k': 5, 'p': 2}
2021-01-30 15:37:37,811 - pyswarms.single.local_best - INFO - Optimization finished | best cost: 882.7385303170031, best pos: [1.38837646e+00 7.56316095e-01 1.05703266e+02 3.91838238e-01
 2.69280388e-06 1.74014997e-06 1.67059277e-06]
2021-01-30 15:37:37,840 - pyswarms.single.local_best - INFO - Optimize for 500 iters with {'c1': 0.1, 'c2': 0.3, 'w': 0.9, 'k': 5, 'p': 2}
2021-01-30 15:38:04,081 - pyswarms.single.local_best - INFO - Optimization finished | best cost: 878.3514361858521, best pos: [1.39816577e+00 7.57899467e-01 1.03326126e+02 4.04643746e-01
 2.29903401e-06 1.39398088e-06 2.16193066e-06]
2021-01-30 15:38:04,122 - pyswarms.single.local_best - INFO - Optimize for 500 iters with {'c1': 0.1, 'c2': 0.3, 'w': 0.9, 'k': 5, 'p': 2}
2021-01-30 15:38:30,105 - pyswarms.single.local_best - INFO - Optimization finished | best cost: 993.5095540251739, best pos: [1.78332902e+00 1.02769486e+00 1.05933704e+02 2.13867601e-01
 1.76919674e-06 2.42394877e-06 2.39059083e-06]
2021-01-30 15:38:30,138 - pyswarms.single.local_best - INFO - Optimize for 500 iters with {'c1': 0.1, 'c2': 0.3, 'w': 0.9, 'k': 5, 'p': 2}
2021-01-30 15:38:57,365 - pyswarms.single.local_best - INFO - Optimization finished | best cost: 931.247633433021, best pos: [1.43853838e+00 8.27556810e-01 1.05803571e+02 3.40453076e-01
 1.69046721e-06 1.63952273e-06 2.63410109e-06]
2021-01-30 15:38:57,398 - pyswarms.single.local_best - INFO - Optimize for 500 iters with {'c1': 0.1, 'c2': 0.3, 'w': 0.9, 'k': 5, 'p': 2}
2021-01-30 15:39:23,940 - pyswarms.single.local_best - INFO - Optimization finished | best cost: 888.0950208998486, best pos: [1.65657692e+00 9.54098276e-01 1.05243381e+02 2.60897696e-01
 2.09618219e-06 1.00326802e-06 2.47803724e-06]
2021-01-30 15:39:23,976 - pyswarms.single.local_best - INFO - Optimize for 500 iters with {'c1': 0.1, 'c2': 0.3, 'w': 0.9, 'k': 5, 'p': 2}
2021-01-30 15:39:51,370 - pyswarms.single.local_best - INFO - Optimization finished | best cost: 896.9109082449631, best pos: [1.03205155e+00 5.44259500e-01 1.04901045e+02 6.54219055e-01
 2.42198418e-06 1.97732990e-06 1.54822257e-06]
2021-01-30 15:39:51,402 - pyswarms.single.local_best - INFO - Optimize for 500 iters with {'c1': 0.1, 'c2': 0.3, 'w': 0.9, 'k': 5, 'p': 2}
2021-01-30 15:40:18,554 - pyswarms.single.local_best - INFO - Optimization finished | best cost: 873.9955750916357, best pos: [1.13628197e+00 5.95511228e-01 1.04326058e+02 5.70991088e-01
 1.35134810e-06 1.50691184e-06 2.40972878e-06]
2021-01-30 15:40:18,582 - pyswarms.single.local_best - INFO - Optimize for 500 iters with {'c1': 0.1, 'c2': 0.3, 'w': 0.9, 'k': 5, 'p': 2}
2021-01-30 15:40:46,284 - pyswarms.single.local_best - INFO - Optimization finished | best cost: 899.9786261418282, best pos: [1.28419623e+00 7.27060083e-01 1.06037523e+02 4.27346846e-01
 2.26151047e-06 1.36253768e-06 2.30665474e-06]
2021-01-30 15:40:46,316 - pyswarms.single.local_best - INFO - Optimize for 500 iters with {'c1': 0.1, 'c2': 0.3, 'w': 0.9, 'k': 5, 'p': 2}
2021-01-30 15:41:12,449 - pyswarms.single.local_best - INFO - Optimization finished | best cost: 925.5901099040325, best pos: [1.84917868e+00 1.02788472e+00 1.04116003e+02 2.20345250e-01
 2.36976370e-06 1.14316552e-06 2.15411920e-06]
2021-01-30 15:41:12,485 - pyswarms.single.local_best - INFO - Optimize for 500 iters with {'c1': 0.1, 'c2': 0.3, 'w': 0.9, 'k': 5, 'p': 2}
2021-01-30 15:41:41,003 - pyswarms.single.local_best - INFO - Optimization finished | best cost: 929.560750804181, best pos: [1.93676689e+00 1.18816741e+00 1.05463394e+02 1.62499824e-01
 1.95434573e-06 1.57603222e-06 2.55748437e-06]
2021-01-30 15:41:41,037 - pyswarms.single.local_best - INFO - Optimize for 500 iters with {'c1': 0.1, 'c2': 0.3, 'w': 0.9, 'k': 5, 'p': 2}
2021-01-30 15:42:08,468 - pyswarms.single.local_best - INFO - Optimization finished | best cost: 894.9096273570194, best pos: [1.48907077e+00 8.29057657e-01 1.06699907e+02 3.33223094e-01
 1.71574499e-06 2.06244155e-06 1.84065607e-06]
2021-01-30 15:42:08,501 - pyswarms.single.local_best - INFO - Optimize for 500 iters with {'c1': 0.1, 'c2': 0.3, 'w': 0.9, 'k': 5, 'p': 2}
2021-01-30 15:42:35,879 - pyswarms.single.local_best - INFO - Optimization finished | best cost: 901.1802442997302, best pos: [1.58406675e+00 9.19599355e-01 1.08148841e+02 2.70387514e-01
 1.33953848e-06 1.29495426e-06 2.43350265e-06]
2021-01-30 15:42:35,911 - pyswarms.single.local_best - INFO - Optimize for 500 iters with {'c1': 0.1, 'c2': 0.3, 'w': 0.9, 'k': 5, 'p': 2}
2021-01-30 15:43:03,326 - pyswarms.single.local_best - INFO - Optimization finished | best cost: 886.6992765205831, best pos: [1.27482671e+00 7.15602369e-01 1.06524480e+02 4.21173971e-01
 2.43112803e-06 2.30453024e-06 2.35509716e-06]
2021-01-30 15:43:03,355 - pyswarms.single.local_best - INFO - Optimize for 500 iters with {'c1': 0.1, 'c2': 0.3, 'w': 0.9, 'k': 5, 'p': 2}
2021-01-30 15:43:30,377 - pyswarms.single.local_best - INFO - Optimization finished | best cost: 1003.4142445728316, best pos: [1.57537258e+00 8.93819555e-01 1.05120358e+02 2.95063908e-01
 1.17563558e-06 1.83673781e-06 2.49166043e-06]
2021-01-30 15:43:30,409 - pyswarms.single.local_best - INFO - Optimize for 500 iters with {'c1': 0.1, 'c2': 0.3, 'w': 0.9, 'k': 5, 'p': 2}
2021-01-30 15:43:59,015 - pyswarms.single.local_best - INFO - Optimization finished | best cost: 913.7333124675723, best pos: [1.69062092e+00 9.67271600e-01 1.04617146e+02 2.52726290e-01
 2.34874557e-06 1.89963687e-06 2.19050513e-06]
2021-01-30 15:43:59,049 - pyswarms.single.local_best - INFO - Optimize for 500 iters with {'c1': 0.1, 'c2': 0.3, 'w': 0.9, 'k': 5, 'p': 2}
2021-01-30 15:44:27,038 - pyswarms.single.local_best - INFO - Optimization finished | best cost: 869.9001840490911, best pos: [1.65972141e+00 1.03160119e+00 1.07910852e+02 2.25006120e-01
 2.55880206e-06 1.38825353e-06 2.47934029e-06]
2021-01-30 15:44:27,067 - pyswarms.single.local_best - INFO - Optimize for 500 iters with {'c1': 0.1, 'c2': 0.3, 'w': 0.9, 'k': 5, 'p': 2}
2021-01-30 15:44:52,775 - pyswarms.single.local_best - INFO - Optimization finished | best cost: 898.418754070917, best pos: [1.56156237e+00 8.86794331e-01 1.06421552e+02 2.89742263e-01
 1.41928346e-06 1.80945227e-06 2.56239684e-06]
2021-01-30 15:44:52,809 - pyswarms.single.local_best - INFO - Optimize for 500 iters with {'c1': 0.1, 'c2': 0.3, 'w': 0.9, 'k': 5, 'p': 2}
2021-01-30 15:45:19,516 - pyswarms.single.local_best - INFO - Optimization finished | best cost: 895.5173334523901, best pos: [1.59690523e+00 8.71883055e-01 1.05848521e+02 3.13538472e-01
 1.70495825e-06 1.50180162e-06 1.47422955e-06]
2021-01-30 15:45:19,551 - pyswarms.single.local_best - INFO - Optimize for 500 iters with {'c1': 0.1, 'c2': 0.3, 'w': 0.9, 'k': 5, 'p': 2}
2021-01-30 15:45:47,922 - pyswarms.single.local_best - INFO - Optimization finished | best cost: 940.0657757279387, best pos: [1.60612434e+00 9.19679749e-01 1.06923290e+02 2.80438730e-01
 1.65635951e-06 2.56483544e-06 1.68067440e-06]
2021-01-30 15:45:47,954 - pyswarms.single.local_best - INFO - Optimize for 500 iters with {'c1': 0.1, 'c2': 0.3, 'w': 0.9, 'k': 5, 'p': 2}
2021-01-30 15:46:14,580 - pyswarms.single.local_best - INFO - Optimization finished | best cost: 895.9464297311388, best pos: [1.56782025e+00 9.20988513e-01 1.07178825e+02 2.73708843e-01
 1.48812947e-06 1.87452045e-06 2.63826274e-06]
2021-01-30 15:46:14,614 - pyswarms.single.local_best - INFO - Optimize for 500 iters with {'c1': 0.1, 'c2': 0.3, 'w': 0.9, 'k': 5, 'p': 2}
2021-01-30 15:46:42,791 - pyswarms.single.local_best - INFO - Optimization finished | best cost: 789.3666309846942, best pos: [1.44822917e+00 8.86287360e-01 1.06818114e+02 3.08185013e-01
 2.68130629e-06 2.13974336e-06 2.50610855e-06]
2021-01-30 15:46:42,824 - pyswarms.single.local_best - INFO - Optimize for 500 iters with {'c1': 0.1, 'c2': 0.3, 'w': 0.9, 'k': 5, 'p': 2}
2021-01-30 15:47:09,203 - pyswarms.single.local_best - INFO - Optimization finished | best cost: 902.1850870333723, best pos: [1.25404726e+00 6.94826772e-01 1.05417635e+02 4.50495153e-01
 2.70464133e-06 1.38857248e-06 2.41321971e-06]
2021-01-30 15:47:09,236 - pyswarms.single.local_best - INFO - Optimize for 500 iters with {'c1': 0.1, 'c2': 0.3, 'w': 0.9, 'k': 5, 'p': 2}
2021-01-30 15:47:37,781 - pyswarms.single.local_best - INFO - Optimization finished | best cost: 934.6272457557036, best pos: [1.53689132e+00 8.64458393e-01 1.05291198e+02 3.07560342e-01
 1.65459953e-06 2.67644491e-06 2.28989230e-06]
2021-01-30 15:47:37,814 - pyswarms.single.local_best - INFO - Optimize for 500 iters with {'c1': 0.1, 'c2': 0.3, 'w': 0.9, 'k': 5, 'p': 2}
2021-01-30 15:48:04,807 - pyswarms.single.local_best - INFO - Optimization finished | best cost: 935.8917455976846, best pos: [1.72138811e+00 9.61952381e-01 1.05609606e+02 2.51957595e-01
 1.73426731e-06 1.04565623e-06 2.16151438e-06]
2021-01-30 15:48:04,840 - pyswarms.single.local_best - INFO - Optimize for 500 iters with {'c1': 0.1, 'c2': 0.3, 'w': 0.9, 'k': 5, 'p': 2}
2021-01-30 15:48:31,736 - pyswarms.single.local_best - INFO - Optimization finished | best cost: 935.5115871376906, best pos: [1.22696822e+00 6.55438719e-01 1.04127238e+02 5.02686319e-01
 1.14649888e-06 1.26701462e-06 2.53312199e-06]
2021-01-30 15:48:31,771 - pyswarms.single.local_best - INFO - Optimize for 500 iters with {'c1': 0.1, 'c2': 0.3, 'w': 0.9, 'k': 5, 'p': 2}
2021-01-30 15:48:58,482 - pyswarms.single.local_best - INFO - Optimization finished | best cost: 861.7490085949962, best pos: [1.66446062e+00 9.63532644e-01 1.05781219e+02 2.56923359e-01
 1.69862020e-06 1.70150416e-06 2.20929556e-06]
2021-01-30 15:48:58,517 - pyswarms.single.local_best - INFO - Optimize for 500 iters with {'c1': 0.1, 'c2': 0.3, 'w': 0.9, 'k': 5, 'p': 2}
2021-01-30 15:49:26,213 - pyswarms.single.local_best - INFO - Optimization finished | best cost: 862.1862190877655, best pos: [1.91946839e+00 1.09972525e+00 1.05808902e+02 1.82952345e-01
 1.33419579e-06 1.99620113e-06 2.28238030e-06]
2021-01-30 15:49:26,244 - pyswarms.single.local_best - INFO - Optimize for 500 iters with {'c1': 0.1, 'c2': 0.3, 'w': 0.9, 'k': 5, 'p': 2}
2021-01-30 15:49:52,955 - pyswarms.single.local_best - INFO - Optimization finished | best cost: 918.949937878099, best pos: [1.42532804e+00 7.68779553e-01 1.05562390e+02 3.75962695e-01
 9.72321414e-07 1.11166971e-06 2.46371680e-06]
2021-01-30 15:49:52,988 - pyswarms.single.local_best - INFO - Optimize for 500 iters with {'c1': 0.1, 'c2': 0.3, 'w': 0.9, 'k': 5, 'p': 2}
2021-01-30 15:50:19,902 - pyswarms.single.local_best - INFO - Optimization finished | best cost: 913.9499865072917, best pos: [1.59066613e+00 8.72801800e-01 1.04070445e+02 3.05368767e-01
 1.53121318e-06 1.33255019e-06 2.52474983e-06]
2021-01-30 15:50:19,934 - pyswarms.single.local_best - INFO - Optimize for 500 iters with {'c1': 0.1, 'c2': 0.3, 'w': 0.9, 'k': 5, 'p': 2}
2021-01-30 15:50:48,127 - pyswarms.single.local_best - INFO - Optimization finished | best cost: 844.1114111830262, best pos: [1.19188284e+00 6.76195319e-01 1.06459073e+02 4.65840472e-01
 2.59840918e-06 2.22301665e-06 2.48546695e-06]
2021-01-30 15:50:48,176 - pyswarms.single.local_best - INFO - Optimize for 500 iters with {'c1': 0.1, 'c2': 0.3, 'w': 0.9, 'k': 5, 'p': 2}
2021-01-30 15:51:17,256 - pyswarms.single.local_best - INFO - Optimization finished | best cost: 747.3865437963061, best pos: [1.19709752e+00 9.37481176e-01 9.52860147e+01 2.73733669e-01
 9.91452098e-07 1.28927945e-06 1.10550494e-06]
2021-01-30 15:51:17,294 - pyswarms.single.local_best - INFO - Optimize for 500 iters with {'c1': 0.1, 'c2': 0.3, 'w': 0.9, 'k': 5, 'p': 2}
2021-01-30 15:51:45,383 - pyswarms.single.local_best - INFO - Optimization finished | best cost: 793.612314486099, best pos: [1.28448528e+00 9.64435524e-01 9.75026937e+01 2.52416572e-01
 5.57720615e-08 2.73570026e-07 1.38905474e-06]
2021-01-30 15:51:45,418 - pyswarms.single.local_best - INFO - Optimize for 500 iters with {'c1': 0.1, 'c2': 0.3, 'w': 0.9, 'k': 5, 'p': 2}
2021-01-30 15:52:15,797 - pyswarms.single.local_best - INFO - Optimization finished | best cost: 798.6465049123851, best pos: [1.76038713e+00 1.06893659e+00 8.37559067e+01 1.97176613e-01
 7.48661747e-07 7.71439485e-07 1.22145629e-06]
2021-01-30 15:52:15,831 - pyswarms.single.local_best - INFO - Optimize for 500 iters with {'c1': 0.1, 'c2': 0.3, 'w': 0.9, 'k': 5, 'p': 2}
2021-01-30 15:52:43,787 - pyswarms.single.local_best - INFO - Optimization finished | best cost: 773.2830602290975, best pos: [1.54124477e+00 1.10027763e+00 8.70373504e+01 1.94048737e-01
 4.96291328e-07 1.24163946e-06 1.27169543e-06]
2021-01-30 15:52:43,820 - pyswarms.single.local_best - INFO - Optimize for 500 iters with {'c1': 0.1, 'c2': 0.3, 'w': 0.9, 'k': 5, 'p': 2}
2021-01-30 15:53:12,327 - pyswarms.single.local_best - INFO - Optimization finished | best cost: 770.7970594136863, best pos: [1.21076643e+00 7.55531675e-01 8.58912417e+01 4.02530223e-01
 1.09541322e-06 7.93162699e-07 1.14443147e-06]
2021-01-30 15:53:12,361 - pyswarms.single.local_best - INFO - Optimize for 500 iters with {'c1': 0.1, 'c2': 0.3, 'w': 0.9, 'k': 5, 'p': 2}
2021-01-30 15:53:41,117 - pyswarms.single.local_best - INFO - Optimization finished | best cost: 816.7437660320663, best pos: [1.80409995e+00 1.24615957e+00 8.63828193e+01 1.32141577e-01
 3.72989785e-07 1.05829527e-06 1.25794876e-06]
2021-01-30 15:53:41,151 - pyswarms.single.local_best - INFO - Optimize for 500 iters with {'c1': 0.1, 'c2': 0.3, 'w': 0.9, 'k': 5, 'p': 2}
2021-01-30 15:54:10,369 - pyswarms.single.local_best - INFO - Optimization finished | best cost: 748.5698638502598, best pos: [1.17277604e+00 7.86160288e-01 8.63940306e+01 3.75415846e-01
 7.23865604e-07 1.09550910e-06 1.39339832e-06]
2021-01-30 15:54:10,402 - pyswarms.single.local_best - INFO - Optimize for 500 iters with {'c1': 0.1, 'c2': 0.3, 'w': 0.9, 'k': 5, 'p': 2}
2021-01-30 15:54:38,880 - pyswarms.single.local_best - INFO - Optimization finished | best cost: 807.9054191494504, best pos: [1.21151562e+00 9.84443598e-01 9.94669352e+01 2.44718422e-01
 9.12504515e-07 1.26351320e-06 1.27170314e-06]
2021-01-30 15:54:38,914 - pyswarms.single.local_best - INFO - Optimize for 500 iters with {'c1': 0.1, 'c2': 0.3, 'w': 0.9, 'k': 5, 'p': 2}
2021-01-30 15:55:09,706 - pyswarms.single.local_best - INFO - Optimization finished | best cost: 755.4391629673331, best pos: [1.89890698e+00 8.86861548e-01 8.48663577e+01 3.05751107e-01
 1.51128494e-07 3.27202905e-07 5.09244092e-07]
2021-01-30 15:55:09,735 - pyswarms.single.local_best - INFO - Optimize for 500 iters with {'c1': 0.1, 'c2': 0.3, 'w': 0.9, 'k': 5, 'p': 2}
2021-01-30 15:55:37,818 - pyswarms.single.local_best - INFO - Optimization finished | best cost: 758.8475365758111, best pos: [1.66648990e+00 9.21573008e-01 8.49958170e+01 2.81759353e-01
 8.51345885e-07 6.14214324e-07 6.86570760e-07]
2021-01-30 15:55:37,851 - pyswarms.single.local_best - INFO - Optimize for 500 iters with {'c1': 0.1, 'c2': 0.3, 'w': 0.9, 'k': 5, 'p': 2}
2021-01-30 15:56:06,843 - pyswarms.single.local_best - INFO - Optimization finished | best cost: 776.5847041857907, best pos: [1.02331099e+00 7.43176002e-01 9.45226342e+01 4.05868133e-01
 3.63576444e-07 1.18737902e-06 1.29510349e-06]
2021-01-30 15:56:06,878 - pyswarms.single.local_best - INFO - Optimize for 500 iters with {'c1': 0.1, 'c2': 0.3, 'w': 0.9, 'k': 5, 'p': 2}
2021-01-30 15:56:35,415 - pyswarms.single.local_best - INFO - Optimization finished | best cost: 797.9691890830106, best pos: [8.22494471e-01 6.25346842e-01 9.89612829e+01 5.40293406e-01
 5.08447285e-07 1.22554059e-06 1.38829780e-06]
2021-01-30 15:56:35,449 - pyswarms.single.local_best - INFO - Optimize for 500 iters with {'c1': 0.1, 'c2': 0.3, 'w': 0.9, 'k': 5, 'p': 2}
2021-01-30 15:57:03,053 - pyswarms.single.local_best - INFO - Optimization finished | best cost: 785.6708909358772, best pos: [1.98670164e+00 1.07917497e+00 8.22778042e+01 2.00657770e-01
 4.32665090e-07 9.25534288e-07 8.86237430e-07]
2021-01-30 15:57:03,088 - pyswarms.single.local_best - INFO - Optimize for 500 iters with {'c1': 0.1, 'c2': 0.3, 'w': 0.9, 'k': 5, 'p': 2}
2021-01-30 15:57:30,415 - pyswarms.single.local_best - INFO - Optimization finished | best cost: 797.6850899166569, best pos: [1.10784141e+00 8.11504397e-01 9.49388469e+01 3.45680735e-01
 8.78752834e-07 8.19956702e-07 1.35892297e-06]
2021-01-30 15:57:30,449 - pyswarms.single.local_best - INFO - Optimize for 500 iters with {'c1': 0.1, 'c2': 0.3, 'w': 0.9, 'k': 5, 'p': 2}
2021-01-30 15:57:57,866 - pyswarms.single.local_best - INFO - Optimization finished | best cost: 729.3920774257282, best pos: [1.59939688e+00 1.33435764e+00 9.91469749e+01 1.04851435e-01
 1.02926944e-06 1.12588885e-06 1.33287474e-06]
2021-01-30 15:57:57,897 - pyswarms.single.local_best - INFO - Optimize for 500 iters with {'c1': 0.1, 'c2': 0.3, 'w': 0.9, 'k': 5, 'p': 2}
2021-01-30 15:58:28,176 - pyswarms.single.local_best - INFO - Optimization finished | best cost: 775.2391886391807, best pos: [1.24887412e+00 9.51991985e-01 9.80278707e+01 2.57591973e-01
 8.60387456e-07 1.37868319e-06 1.02282565e-06]
2021-01-30 15:58:28,210 - pyswarms.single.local_best - INFO - Optimize for 500 iters with {'c1': 0.1, 'c2': 0.3, 'w': 0.9, 'k': 5, 'p': 2}
2021-01-30 15:58:56,928 - pyswarms.single.local_best - INFO - Optimization finished | best cost: 761.3248873920751, best pos: [1.53229114e+00 9.81505436e-01 8.51928457e+01 2.52175121e-01
 3.18636065e-07 5.97357432e-07 1.15223367e-06]
2021-01-30 15:58:56,962 - pyswarms.single.local_best - INFO - Optimize for 500 iters with {'c1': 0.1, 'c2': 0.3, 'w': 0.9, 'k': 5, 'p': 2}
2021-01-30 15:59:26,388 - pyswarms.single.local_best - INFO - Optimization finished | best cost: 785.0607651560395, best pos: [1.71552039e+00 8.74240697e-01 8.67933076e+01 3.02171424e-01
 4.64303712e-07 1.26080954e-06 3.74105196e-07]
2021-01-30 15:59:26,421 - pyswarms.single.local_best - INFO - Optimize for 500 iters with {'c1': 0.1, 'c2': 0.3, 'w': 0.9, 'k': 5, 'p': 2}
2021-01-30 15:59:55,269 - pyswarms.single.local_best - INFO - Optimization finished | best cost: 772.6146379226748, best pos: [1.48181381e+00 1.09811818e+00 9.63190164e+01 1.84142674e-01
 2.80137746e-07 7.66373682e-08 1.30074762e-06]
2021-01-30 15:59:55,304 - pyswarms.single.local_best - INFO - Optimize for 500 iters with {'c1': 0.1, 'c2': 0.3, 'w': 0.9, 'k': 5, 'p': 2}
2021-01-30 16:00:22,961 - pyswarms.single.local_best - INFO - Optimization finished | best cost: 748.163220416616, best pos: [1.02027852e+00 7.45001398e-01 9.49725318e+01 4.04766988e-01
 2.36554724e-07 1.24235060e-06 1.32521868e-06]
2021-01-30 16:00:22,993 - pyswarms.single.local_best - INFO - Optimize for 500 iters with {'c1': 0.1, 'c2': 0.3, 'w': 0.9, 'k': 5, 'p': 2}
2021-01-30 16:00:51,769 - pyswarms.single.local_best - INFO - Optimization finished | best cost: 779.5026224991996, best pos: [1.25714583e+00 9.07766999e-01 9.54353681e+01 2.84804579e-01
 6.67466063e-08 5.22422629e-07 1.29164302e-06]
2021-01-30 16:00:51,803 - pyswarms.single.local_best - INFO - Optimize for 500 iters with {'c1': 0.1, 'c2': 0.3, 'w': 0.9, 'k': 5, 'p': 2}
2021-01-30 16:01:20,310 - pyswarms.single.local_best - INFO - Optimization finished | best cost: 812.5009600282903, best pos: [1.27512635e+00 8.93689036e-01 9.68460157e+01 2.78138757e-01
 1.58972178e-07 6.38537257e-07 1.31626751e-06]
2021-01-30 16:01:20,339 - pyswarms.single.local_best - INFO - Optimize for 500 iters with {'c1': 0.1, 'c2': 0.3, 'w': 0.9, 'k': 5, 'p': 2}
2021-01-30 16:01:49,123 - pyswarms.single.local_best - INFO - Optimization finished | best cost: 754.8637312962211, best pos: [8.99387095e-01 6.86545555e-01 9.85787448e+01 4.65507711e-01
 5.06532695e-07 1.20030723e-06 1.38464416e-06]
2021-01-30 16:01:49,157 - pyswarms.single.local_best - INFO - Optimize for 500 iters with {'c1': 0.1, 'c2': 0.3, 'w': 0.9, 'k': 5, 'p': 2}
2021-01-30 16:02:18,284 - pyswarms.single.local_best - INFO - Optimization finished | best cost: 757.8438115907278, best pos: [1.29984576e+00 1.02405633e+00 1.00233409e+02 2.13771988e-01
 8.04946202e-07 6.32450238e-07 1.34947220e-06]
2021-01-30 16:02:18,318 - pyswarms.single.local_best - INFO - Optimize for 500 iters with {'c1': 0.1, 'c2': 0.3, 'w': 0.9, 'k': 5, 'p': 2}
2021-01-30 16:02:46,440 - pyswarms.single.local_best - INFO - Optimization finished | best cost: 825.8398776613465, best pos: [1.73814936e+00 1.05104280e+00 7.98271719e+01 2.24820740e-01
 5.29267434e-07 1.35618004e-06 1.19326413e-06]
2021-01-30 16:02:46,474 - pyswarms.single.local_best - INFO - Optimize for 500 iters with {'c1': 0.1, 'c2': 0.3, 'w': 0.9, 'k': 5, 'p': 2}
2021-01-30 16:03:14,453 - pyswarms.single.local_best - INFO - Optimization finished | best cost: 767.1212742924004, best pos: [1.59861075e+00 1.05867392e+00 9.21498632e+01 2.10951365e-01
 1.29976274e-08 7.27606749e-07 7.57684666e-07]
2021-01-30 16:03:14,489 - pyswarms.single.local_best - INFO - Optimize for 500 iters with {'c1': 0.1, 'c2': 0.3, 'w': 0.9, 'k': 5, 'p': 2}
2021-01-30 16:03:41,768 - pyswarms.single.local_best - INFO - Optimization finished | best cost: 796.5882055079322, best pos: [1.30747215e+00 9.38594631e-01 9.88779016e+01 2.56381368e-01
 1.56955748e-08 1.05394359e-06 1.06447879e-06]
2021-01-30 16:03:41,799 - pyswarms.single.local_best - INFO - Optimize for 500 iters with {'c1': 0.1, 'c2': 0.3, 'w': 0.9, 'k': 5, 'p': 2}
2021-01-30 16:04:09,014 - pyswarms.single.local_best - INFO - Optimization finished | best cost: 766.4625784059716, best pos: [1.09595005e+00 8.85514089e-01 1.00037306e+02 3.01325700e-01
 7.38228671e-07 1.25766912e-06 1.39493384e-06]
2021-01-30 16:04:09,044 - pyswarms.single.local_best - INFO - Optimize for 500 iters with {'c1': 0.1, 'c2': 0.3, 'w': 0.9, 'k': 5, 'p': 2}
2021-01-30 16:04:38,770 - pyswarms.single.local_best - INFO - Optimization finished | best cost: 784.287470103161, best pos: [1.57918801e+00 1.08941345e+00 9.54362406e+01 1.84499227e-01
 2.37483172e-07 5.01628479e-07 9.84820127e-07]
2021-01-30 16:04:38,803 - pyswarms.single.local_best - INFO - Optimize for 500 iters with {'c1': 0.1, 'c2': 0.3, 'w': 0.9, 'k': 5, 'p': 2}
2021-01-30 16:05:08,102 - pyswarms.single.local_best - INFO - Optimization finished | best cost: 755.0080207895272, best pos: [1.37304068e+00 1.09935180e+00 9.96216603e+01 1.85717730e-01
 6.20385830e-07 6.37452357e-07 1.40258545e-06]
2021-01-30 16:05:08,138 - pyswarms.single.local_best - INFO - Optimize for 500 iters with {'c1': 0.1, 'c2': 0.3, 'w': 0.9, 'k': 5, 'p': 2}
2021-01-30 16:05:36,484 - pyswarms.single.local_best - INFO - Optimization finished | best cost: 771.6711760799922, best pos: [1.73985956e+00 1.13203489e+00 8.57176573e+01 1.74111388e-01
 3.73521794e-07 9.92365638e-07 1.20986338e-06]
2021-01-30 16:05:36,518 - pyswarms.single.local_best - INFO - Optimize for 500 iters with {'c1': 0.1, 'c2': 0.3, 'w': 0.9, 'k': 5, 'p': 2}
2021-01-30 16:06:05,243 - pyswarms.single.local_best - INFO - Optimization finished | best cost: 734.2733235163602, best pos: [1.06453676e+00 5.66872847e-01 8.54613560e+01 6.24641436e-01
 1.71196210e-07 4.78571763e-07 1.22572603e-06]
2021-01-30 16:06:05,278 - pyswarms.single.local_best - INFO - Optimize for 500 iters with {'c1': 0.1, 'c2': 0.3, 'w': 0.9, 'k': 5, 'p': 2}
2021-01-30 16:06:35,307 - pyswarms.single.local_best - INFO - Optimization finished | best cost: 800.5753667579457, best pos: [1.49716426e+00 1.15321995e+00 9.65760306e+01 1.62760291e-01
 2.96045946e-08 1.06431236e-06 1.37533821e-06]
2021-01-30 16:06:35,342 - pyswarms.single.local_best - INFO - Optimize for 500 iters with {'c1': 0.1, 'c2': 0.3, 'w': 0.9, 'k': 5, 'p': 2}
2021-01-30 16:07:04,208 - pyswarms.single.local_best - INFO - Optimization finished | best cost: 810.5566452040375, best pos: [1.25421958e+00 9.11211235e-01 9.48795548e+01 2.78888516e-01
 1.20587162e-06 1.17743561e-06 9.25616413e-07]
2021-01-30 16:07:04,243 - pyswarms.single.local_best - INFO - Optimize for 500 iters with {'c1': 0.1, 'c2': 0.3, 'w': 0.9, 'k': 5, 'p': 2}
2021-01-30 16:07:32,477 - pyswarms.single.local_best - INFO - Optimization finished | best cost: 793.8932360858911, best pos: [1.77422897e+00 8.74712443e-01 8.39815722e+01 3.13241666e-01
 2.92355796e-07 1.09294617e-07 7.53663955e-07]
2021-01-30 16:07:32,512 - pyswarms.single.local_best - INFO - Optimize for 500 iters with {'c1': 0.1, 'c2': 0.3, 'w': 0.9, 'k': 5, 'p': 2}
2021-01-30 16:08:00,163 - pyswarms.single.local_best - INFO - Optimization finished | best cost: 765.3561015267102, best pos: [1.54356136e+00 1.27669134e+00 9.76355136e+01 1.25207084e-01
 1.00972858e-06 2.70007652e-07 1.32076010e-06]
2021-01-30 16:08:00,196 - pyswarms.single.local_best - INFO - Optimize for 500 iters with {'c1': 0.1, 'c2': 0.3, 'w': 0.9, 'k': 5, 'p': 2}
2021-01-30 16:08:29,631 - pyswarms.single.local_best - INFO - Optimization finished | best cost: 774.3107200349318, best pos: [9.53956492e-01 7.13207185e-01 9.53520173e+01 4.44009271e-01
 1.07691800e-06 1.17440572e-06 1.11365919e-06]
2021-01-30 16:08:29,662 - pyswarms.single.local_best - INFO - Optimize for 500 iters with {'c1': 0.1, 'c2': 0.3, 'w': 0.9, 'k': 5, 'p': 2}
2021-01-30 16:08:57,898 - pyswarms.single.local_best - INFO - Optimization finished | best cost: 791.2817406988248, best pos: [1.89732693e+00 8.63444185e-01 8.27736399e+01 3.22164059e-01
 1.20587858e-07 4.01406845e-07 6.97743038e-07]
2021-01-30 16:08:57,934 - pyswarms.single.local_best - INFO - Optimize for 500 iters with {'c1': 0.1, 'c2': 0.3, 'w': 0.9, 'k': 5, 'p': 2}
2021-01-30 16:09:26,753 - pyswarms.single.local_best - INFO - Optimization finished | best cost: 805.9542221655719, best pos: [1.61871101e+00 9.83268470e-01 8.49567210e+01 2.57202502e-01
 1.14755116e-08 8.59726689e-07 9.10679745e-07]
2021-01-30 16:09:26,788 - pyswarms.single.local_best - INFO - Optimize for 500 iters with {'c1': 0.1, 'c2': 0.3, 'w': 0.9, 'k': 5, 'p': 2}
2021-01-30 16:09:56,018 - pyswarms.single.local_best - INFO - Optimization finished | best cost: 792.9512805796792, best pos: [1.89688809e+00 1.26661281e+00 9.77582497e+01 1.16672654e-01
 4.02088527e-07 4.77742153e-07 6.18881378e-07]
2021-01-30 16:09:56,046 - pyswarms.single.local_best - INFO - Optimize for 500 iters with {'c1': 0.1, 'c2': 0.3, 'w': 0.9, 'k': 5, 'p': 2}
2021-01-30 16:10:24,698 - pyswarms.single.local_best - INFO - Optimization finished | best cost: 824.5581983375806, best pos: [1.69351633e+00 9.23707123e-01 8.65432852e+01 2.82853855e-01
 3.03214481e-07 3.72985243e-07 6.41315315e-07]
2021-01-30 16:10:24,739 - pyswarms.single.local_best - INFO - Optimize for 500 iters with {'c1': 0.1, 'c2': 0.3, 'w': 0.9, 'k': 5, 'p': 2}
2021-01-30 16:10:53,835 - pyswarms.single.local_best - INFO - Optimization finished | best cost: 761.3353002999585, best pos: [1.33627264e+00 1.00462939e+00 8.79972262e+01 2.40897683e-01
 8.71658235e-07 9.17783681e-07 1.40063202e-06]
2021-01-30 16:10:53,869 - pyswarms.single.local_best - INFO - Optimize for 500 iters with {'c1': 0.1, 'c2': 0.3, 'w': 0.9, 'k': 5, 'p': 2}
2021-01-30 16:11:22,449 - pyswarms.single.local_best - INFO - Optimization finished | best cost: 824.2636281923267, best pos: [1.53877831e+00 1.12750378e+00 9.57975612e+01 1.73359358e-01
 5.34547402e-07 6.72104708e-07 1.09773614e-06]
2021-01-30 16:11:22,482 - pyswarms.single.local_best - INFO - Optimize for 500 iters with {'c1': 0.1, 'c2': 0.3, 'w': 0.9, 'k': 5, 'p': 2}
2021-01-30 16:11:53,076 - pyswarms.single.local_best - INFO - Optimization finished | best cost: 752.7390798876692, best pos: [1.29783011e+00 1.00239132e+00 9.71282001e+01 2.28447605e-01
 1.35522193e-06 5.88035887e-07 1.18861591e-06]
2021-01-30 16:11:53,111 - pyswarms.single.local_best - INFO - Optimize for 500 iters with {'c1': 0.1, 'c2': 0.3, 'w': 0.9, 'k': 5, 'p': 2}
2021-01-30 16:12:22,550 - pyswarms.single.local_best - INFO - Optimization finished | best cost: 766.6516614541772, best pos: [1.44037327e+00 1.13359370e+00 9.90097285e+01 1.65321279e-01
 6.01905953e-07 7.41827726e-07 1.37749306e-06]
2021-01-30 16:12:22,583 - pyswarms.single.local_best - INFO - Optimize for 500 iters with {'c1': 0.1, 'c2': 0.3, 'w': 0.9, 'k': 5, 'p': 2}
2021-01-30 16:12:50,695 - pyswarms.single.local_best - INFO - Optimization finished | best cost: 808.3512838280936, best pos: [1.95831438e+00 1.51456229e+00 9.49850014e+01 5.79738300e-02
 5.39012800e-08 4.81135854e-07 1.20003968e-06]
2021-01-30 16:12:50,727 - pyswarms.single.local_best - INFO - Optimize for 500 iters with {'c1': 0.1, 'c2': 0.3, 'w': 0.9, 'k': 5, 'p': 2}
2021-01-30 16:13:21,150 - pyswarms.single.local_best - INFO - Optimization finished | best cost: 808.7708855584211, best pos: [1.53241692e+00 1.30393497e+00 9.23683825e+01 1.25236833e-01
 1.02509676e-06 7.33440884e-07 1.39723974e-06]
2021-01-30 16:13:21,185 - pyswarms.single.local_best - INFO - Optimize for 500 iters with {'c1': 0.1, 'c2': 0.3, 'w': 0.9, 'k': 5, 'p': 2}
2021-01-30 16:13:49,857 - pyswarms.single.local_best - INFO - Optimization finished | best cost: 780.4135937711602, best pos: [1.61120112e+00 6.78843345e-01 8.42232363e+01 4.70058942e-01
 3.50804971e-07 6.93921884e-07 3.80597168e-07]
2021-01-30 16:13:49,893 - pyswarms.single.local_best - INFO - Optimize for 500 iters with {'c1': 0.1, 'c2': 0.3, 'w': 0.9, 'k': 5, 'p': 2}
2021-01-30 16:14:16,022 - pyswarms.single.local_best - INFO - Optimization finished | best cost: 779.2250614038687, best pos: [1.47828591e+00 1.18637279e+00 9.86387069e+01 1.51062900e-01
 8.75967846e-07 1.20127856e-06 1.23848295e-06]
2021-01-30 16:14:16,055 - pyswarms.single.local_best - INFO - Optimize for 500 iters with {'c1': 0.1, 'c2': 0.3, 'w': 0.9, 'k': 5, 'p': 2}
2021-01-30 16:14:45,386 - pyswarms.single.local_best - INFO - Optimization finished | best cost: 793.8270204652085, best pos: [1.02136493e+00 7.63839029e-01 9.80901273e+01 3.84928544e-01
 1.23420340e-06 3.68242195e-07 1.30207415e-06]
2021-01-30 16:14:45,428 - pyswarms.single.local_best - INFO - Optimize for 500 iters with {'c1': 0.1, 'c2': 0.3, 'w': 0.9, 'k': 5, 'p': 2}
2021-01-30 16:15:12,797 - pyswarms.single.local_best - INFO - Optimization finished | best cost: 790.4611030710906, best pos: [1.04530435e+00 8.06817292e-01 9.93291206e+01 3.56602189e-01
 7.73496069e-07 4.69098242e-07 1.39584698e-06]
2021-01-30 16:15:12,832 - pyswarms.single.local_best - INFO - Optimize for 500 iters with {'c1': 0.1, 'c2': 0.3, 'w': 0.9, 'k': 5, 'p': 2}
2021-01-30 16:15:40,304 - pyswarms.single.local_best - INFO - Optimization finished | best cost: 798.4828288657961, best pos: [8.23691308e-01 5.93569556e-01 1.00632312e+02 5.54917984e-01
 9.51676964e-07 1.32174370e-06 1.08131040e-06]
2021-01-30 16:15:40,337 - pyswarms.single.local_best - INFO - Optimize for 500 iters with {'c1': 0.1, 'c2': 0.3, 'w': 0.9, 'k': 5, 'p': 2}
2021-01-30 16:16:09,441 - pyswarms.single.local_best - INFO - Optimization finished | best cost: 796.2077571857483, best pos: [1.35981657e+00 1.03522166e+00 9.79266250e+01 2.06821666e-01
 5.38302711e-07 1.15011514e-06 1.31222122e-06]
2021-01-30 16:16:09,474 - pyswarms.single.local_best - INFO - Optimize for 500 iters with {'c1': 0.1, 'c2': 0.3, 'w': 0.9, 'k': 5, 'p': 2}
2021-01-30 16:16:38,241 - pyswarms.single.local_best - INFO - Optimization finished | best cost: 786.6892116146183, best pos: [1.18618345e+00 8.94261533e-01 9.53360517e+01 2.98848175e-01
 6.21321403e-08 7.93048859e-07 1.39144791e-06]
2021-01-30 16:16:38,275 - pyswarms.single.local_best - INFO - Optimize for 500 iters with {'c1': 0.1, 'c2': 0.3, 'w': 0.9, 'k': 5, 'p': 2}
2021-01-30 16:17:07,002 - pyswarms.single.local_best - INFO - Optimization finished | best cost: 825.962272980939, best pos: [1.32727449e+00 9.51026606e-01 9.41330734e+01 2.66099297e-01
 3.63414815e-07 7.30428347e-07 9.83918656e-07]
2021-01-30 16:17:07,043 - pyswarms.single.local_best - INFO - Optimize for 500 iters with {'c1': 0.1, 'c2': 0.3, 'w': 0.9, 'k': 5, 'p': 2}
2021-01-30 16:17:36,196 - pyswarms.single.local_best - INFO - Optimization finished | best cost: 786.2546095369892, best pos: [1.43664770e+00 1.12910528e+00 9.95250627e+01 1.70096382e-01
 6.20399019e-08 2.65545670e-07 1.39862063e-06]
2021-01-30 16:17:36,231 - pyswarms.single.local_best - INFO - Optimize for 500 iters with {'c1': 0.1, 'c2': 0.3, 'w': 0.9, 'k': 5, 'p': 2}
2021-01-30 16:18:03,120 - pyswarms.single.local_best - INFO - Optimization finished | best cost: 826.1216598460378, best pos: [1.26306208e+00 9.73639224e-01 9.96799276e+01 2.44484274e-01
 5.24387354e-07 5.50962938e-07 1.25025997e-06]
2021-01-30 16:18:03,156 - pyswarms.single.local_best - INFO - Optimize for 500 iters with {'c1': 0.1, 'c2': 0.3, 'w': 0.9, 'k': 5, 'p': 2}
2021-01-30 16:18:33,137 - pyswarms.single.local_best - INFO - Optimization finished | best cost: 715.1082370295943, best pos: [1.88350759e+00 1.24690200e+00 8.78149092e+01 1.38082007e-01
 4.76714214e-07 7.77515392e-07 7.79715193e-07]
2021-01-30 16:18:33,172 - pyswarms.single.local_best - INFO - Optimize for 500 iters with {'c1': 0.1, 'c2': 0.3, 'w': 0.9, 'k': 5, 'p': 2}
2021-01-30 16:19:00,840 - pyswarms.single.local_best - INFO - Optimization finished | best cost: 756.0683963533548, best pos: [1.13454534e+00 8.22742829e-01 9.73476768e+01 3.30037170e-01
 5.27953819e-07 5.70065876e-07 1.35221466e-06]
2021-01-30 16:19:00,873 - pyswarms.single.local_best - INFO - Optimize for 500 iters with {'c1': 0.1, 'c2': 0.3, 'w': 0.9, 'k': 5, 'p': 2}
2021-01-30 16:19:29,580 - pyswarms.single.local_best - INFO - Optimization finished | best cost: 698.739400149232, best pos: [1.67932655e+00 1.32677094e+00 1.00291679e+02 1.07519915e-01
 1.05553845e-06 1.69270461e-07 9.69454023e-07]
2021-01-30 16:19:29,615 - pyswarms.single.local_best - INFO - Optimize for 500 iters with {'c1': 0.1, 'c2': 0.3, 'w': 0.9, 'k': 5, 'p': 2}
2021-01-30 16:19:57,407 - pyswarms.single.local_best - INFO - Optimization finished | best cost: 780.5646031808404, best pos: [1.59893373e+00 9.55886210e-01 8.54751090e+01 2.55836702e-01
 6.30746435e-07 7.28076347e-07 1.04157642e-06]
2021-01-30 16:19:57,444 - pyswarms.single.local_best - INFO - Optimize for 500 iters with {'c1': 0.1, 'c2': 0.3, 'w': 0.9, 'k': 5, 'p': 2}
2021-01-30 16:20:25,665 - pyswarms.single.local_best - INFO - Optimization finished | best cost: 795.0551899285836, best pos: [1.08985133e+00 7.59000493e-01 9.22470264e+01 4.02618503e-01
 6.40200152e-07 4.19324680e-07 1.20409518e-06]
2021-01-30 16:20:25,703 - pyswarms.single.local_best - INFO - Optimize for 500 iters with {'c1': 0.1, 'c2': 0.3, 'w': 0.9, 'k': 5, 'p': 2}
2021-01-30 16:20:53,236 - pyswarms.single.local_best - INFO - Optimization finished | best cost: 790.2089037329755, best pos: [1.02458042e+00 7.28630378e-01 9.77567523e+01 4.16168724e-01
 3.06053818e-07 4.91521025e-07 1.29021717e-06]
2021-01-30 16:20:53,270 - pyswarms.single.local_best - INFO - Optimize for 500 iters with {'c1': 0.1, 'c2': 0.3, 'w': 0.9, 'k': 5, 'p': 2}
2021-01-30 16:21:22,719 - pyswarms.single.local_best - INFO - Optimization finished | best cost: 780.0213318516842, best pos: [1.03339876e+00 6.53041820e-01 8.51932058e+01 5.22307768e-01
 7.27834409e-07 1.25996126e-06 1.09783661e-06]
2021-01-30 16:21:22,754 - pyswarms.single.local_best - INFO - Optimize for 500 iters with {'c1': 0.1, 'c2': 0.3, 'w': 0.9, 'k': 5, 'p': 2}
2021-01-30 16:21:50,884 - pyswarms.single.local_best - INFO - Optimization finished | best cost: 777.2400073109549, best pos: [1.15227883e+00 8.49035854e-01 9.86535145e+01 3.19028451e-01
 1.12417368e-07 5.85788970e-07 1.30902303e-06]
2021-01-30 16:21:50,918 - pyswarms.single.local_best - INFO - Optimize for 500 iters with {'c1': 0.1, 'c2': 0.3, 'w': 0.9, 'k': 5, 'p': 2}
2021-01-30 16:22:21,530 - pyswarms.single.local_best - INFO - Optimization finished | best cost: 741.3932374286959, best pos: [1.51829613e+00 1.20248932e+00 8.77628445e+01 1.56371636e-01
 1.30446242e-06 1.21574750e-06 1.31982854e-06]
2021-01-30 16:22:21,565 - pyswarms.single.local_best - INFO - Optimize for 500 iters with {'c1': 0.1, 'c2': 0.3, 'w': 0.9, 'k': 5, 'p': 2}
2021-01-30 16:22:50,806 - pyswarms.single.local_best - INFO - Optimization finished | best cost: 788.6908992636899, best pos: [1.47924923e+00 8.26165387e-01 8.49427117e+01 3.42395985e-01
 6.37042899e-07 6.89859120e-07 8.92127627e-07]
2021-01-30 16:22:50,841 - pyswarms.single.local_best - INFO - Optimize for 500 iters with {'c1': 0.1, 'c2': 0.3, 'w': 0.9, 'k': 5, 'p': 2}
2021-01-30 16:23:20,601 - pyswarms.single.local_best - INFO - Optimization finished | best cost: 824.4816009010017, best pos: [1.29784310e+00 1.00943050e+00 9.52903763e+01 2.34468281e-01
 1.33105850e-06 3.58237860e-07 1.23277320e-06]
2021-01-30 16:23:20,635 - pyswarms.single.local_best - INFO - Optimize for 500 iters with {'c1': 0.1, 'c2': 0.3, 'w': 0.9, 'k': 5, 'p': 2}
2021-01-30 16:23:50,147 - pyswarms.single.local_best - INFO - Optimization finished | best cost: 802.2454350801813, best pos: [1.47982793e+00 1.13681973e+00 9.50047674e+01 1.71352178e-01
 4.63932268e-07 7.09223938e-07 1.35517056e-06]
2021-01-30 16:23:50,181 - pyswarms.single.local_best - INFO - Optimize for 500 iters with {'c1': 0.1, 'c2': 0.3, 'w': 0.9, 'k': 5, 'p': 2}
2021-01-30 16:24:19,027 - pyswarms.single.local_best - INFO - Optimization finished | best cost: 814.443677250151, best pos: [1.10763004e+00 7.07293996e-01 8.75726932e+01 4.51858677e-01
 4.95140275e-08 1.02040217e-06 1.28266776e-06]
2021-01-30 16:24:19,062 - pyswarms.single.local_best - INFO - Optimize for 500 iters with {'c1': 0.1, 'c2': 0.3, 'w': 0.9, 'k': 5, 'p': 2}
2021-01-30 16:24:47,648 - pyswarms.single.local_best - INFO - Optimization finished | best cost: 765.1368069028086, best pos: [1.22649033e+00 8.72271887e-01 9.06689859e+01 3.17670682e-01
 1.94860775e-07 6.93939290e-07 1.31074985e-06]
2021-01-30 16:24:47,682 - pyswarms.single.local_best - INFO - Optimize for 500 iters with {'c1': 0.1, 'c2': 0.3, 'w': 0.9, 'k': 5, 'p': 2}
2021-01-30 16:25:16,938 - pyswarms.single.local_best - INFO - Optimization finished | best cost: 792.8650411015051, best pos: [1.66236063e+00 1.19504460e+00 9.36775570e+01 1.48907634e-01
 2.07569823e-07 1.11312433e-06 9.87784241e-07]
2021-01-30 16:25:16,974 - pyswarms.single.local_best - INFO - Optimize for 500 iters with {'c1': 0.1, 'c2': 0.3, 'w': 0.9, 'k': 5, 'p': 2}
2021-01-30 16:25:45,729 - pyswarms.single.local_best - INFO - Optimization finished | best cost: 776.1733549435897, best pos: [1.07794341e+00 8.10630210e-01 9.90224373e+01 3.43898947e-01
 6.65096289e-07 1.00708309e-06 1.28256005e-06]
2021-01-30 16:25:45,763 - pyswarms.single.local_best - INFO - Optimize for 500 iters with {'c1': 0.1, 'c2': 0.3, 'w': 0.9, 'k': 5, 'p': 2}
2021-01-30 16:26:14,200 - pyswarms.single.local_best - INFO - Optimization finished | best cost: 768.7512831537908, best pos: [1.78585110e+00 1.10593249e+00 8.66011376e+01 1.79960999e-01
 3.86225328e-07 6.48075259e-07 1.03909175e-06]
2021-01-30 16:26:14,232 - pyswarms.single.local_best - INFO - Optimize for 500 iters with {'c1': 0.1, 'c2': 0.3, 'w': 0.9, 'k': 5, 'p': 2}
2021-01-30 16:26:42,393 - pyswarms.single.local_best - INFO - Optimization finished | best cost: 791.4692583436184, best pos: [1.21601826e+00 8.04725000e-01 8.59278918e+01 3.63821087e-01
 5.70144167e-07 7.93098476e-07 1.39411209e-06]
2021-01-30 16:26:42,428 - pyswarms.single.local_best - INFO - Optimize for 500 iters with {'c1': 0.1, 'c2': 0.3, 'w': 0.9, 'k': 5, 'p': 2}
2021-01-30 16:27:11,462 - pyswarms.single.local_best - INFO - Optimization finished | best cost: 720.5167343284392, best pos: [1.29461411e+00 9.91187610e-01 9.34336779e+01 2.50094573e-01
 9.28711819e-08 6.52825521e-07 1.30100144e-06]
2021-01-30 16:27:11,497 - pyswarms.single.local_best - INFO - Optimize for 500 iters with {'c1': 0.1, 'c2': 0.3, 'w': 0.9, 'k': 5, 'p': 2}
2021-01-30 16:27:40,338 - pyswarms.single.local_best - INFO - Optimization finished | best cost: 747.6423052716827, best pos: [1.32641200e+00 8.74270262e-01 9.36320660e+01 3.08862301e-01
 4.84907082e-07 1.08529670e-06 5.91038809e-07]
2021-01-30 16:27:40,367 - pyswarms.single.local_best - INFO - Optimize for 500 iters with {'c1': 0.1, 'c2': 0.3, 'w': 0.9, 'k': 5, 'p': 2}
2021-01-30 16:28:09,125 - pyswarms.single.local_best - INFO - Optimization finished | best cost: 775.5654215029615, best pos: [1.36246287e+00 1.03896377e+00 9.80579677e+01 2.08780130e-01
 7.46555001e-07 5.73232195e-07 1.22376044e-06]
2021-01-30 16:28:09,161 - pyswarms.single.local_best - INFO - Optimize for 500 iters with {'c1': 0.1, 'c2': 0.3, 'w': 0.9, 'k': 5, 'p': 2}
2021-01-30 16:28:38,800 - pyswarms.single.local_best - INFO - Optimization finished | best cost: 766.0993055681544, best pos: [1.99853841e+00 9.28505402e-01 7.79455044e+01 2.74313839e-01
 5.73723766e-07 1.10209649e-06 1.39519233e-06]
2021-01-30 16:28:38,831 - pyswarms.single.local_best - INFO - Optimize for 500 iters with {'c1': 0.1, 'c2': 0.3, 'w': 0.9, 'k': 5, 'p': 2}
2021-01-30 16:29:06,333 - pyswarms.single.local_best - INFO - Optimization finished | best cost: 792.7448075451515, best pos: [1.72673435e+00 7.71682920e-01 7.92911617e+01 4.01046077e-01
 8.93771466e-07 5.77665403e-07 8.93189700e-07]
2021-01-30 16:29:06,368 - pyswarms.single.local_best - INFO - Optimize for 500 iters with {'c1': 0.1, 'c2': 0.3, 'w': 0.9, 'k': 5, 'p': 2}
2021-01-30 16:29:36,683 - pyswarms.single.local_best - INFO - Optimization finished | best cost: 725.3189873609253, best pos: [1.60952699e+00 1.12734976e+00 8.53142725e+01 1.86867389e-01
 7.72984351e-07 1.34493406e-06 1.03611202e-06]
2021-01-30 16:29:36,719 - pyswarms.single.local_best - INFO - Optimize for 500 iters with {'c1': 0.1, 'c2': 0.3, 'w': 0.9, 'k': 5, 'p': 2}
2021-01-30 16:30:04,691 - pyswarms.single.local_best - INFO - Optimization finished | best cost: 767.6663065791369, best pos: [1.56240035e+00 8.97134291e-01 8.60427987e+01 2.92294022e-01
 6.54808784e-07 8.47183545e-07 7.82205976e-07]
2021-01-30 16:30:04,724 - pyswarms.single.local_best - INFO - Optimize for 500 iters with {'c1': 0.1, 'c2': 0.3, 'w': 0.9, 'k': 5, 'p': 2}
2021-01-30 16:30:33,491 - pyswarms.single.local_best - INFO - Optimization finished | best cost: 759.0338700135842, best pos: [1.30863065e+00 7.47462455e-01 8.46408644e+01 4.02596125e-01
 9.49800798e-07 7.10649595e-07 1.11088048e-06]
2021-01-30 16:30:33,532 - pyswarms.single.local_best - INFO - Optimize for 500 iters with {'c1': 0.1, 'c2': 0.3, 'w': 0.9, 'k': 5, 'p': 2}
2021-01-30 16:31:02,947 - pyswarms.single.local_best - INFO - Optimization finished | best cost: 801.7107610704752, best pos: [1.46230491e+00 1.12340426e+00 9.81552989e+01 1.73002291e-01
 5.55269124e-07 9.90005643e-07 1.19033795e-06]
2021-01-30 16:31:02,982 - pyswarms.single.local_best - INFO - Optimize for 500 iters with {'c1': 0.1, 'c2': 0.3, 'w': 0.9, 'k': 5, 'p': 2}
2021-01-30 16:31:32,012 - pyswarms.single.local_best - INFO - Optimization finished | best cost: 763.8797357313131, best pos: [1.40338167e+00 1.09398478e+00 9.70282307e+01 1.89821143e-01
 5.50033956e-07 1.11084982e-07 1.37932666e-06]
2021-01-30 16:31:32,054 - pyswarms.single.local_best - INFO - Optimize for 500 iters with {'c1': 0.1, 'c2': 0.3, 'w': 0.9, 'k': 5, 'p': 2}
2021-01-30 16:32:01,654 - pyswarms.single.local_best - INFO - Optimization finished | best cost: 765.3661975333965, best pos: [1.28868496e+00 9.12574785e-01 9.99041850e+01 2.78282817e-01
 3.88121018e-07 9.89174065e-07 6.91371882e-07]
2021-01-30 16:32:01,689 - pyswarms.single.local_best - INFO - Optimize for 500 iters with {'c1': 0.1, 'c2': 0.3, 'w': 0.9, 'k': 5, 'p': 2}
2021-01-30 16:32:29,510 - pyswarms.single.local_best - INFO - Optimization finished | best cost: 750.4878686547928, best pos: [1.12383341e+00 7.19934234e-01 8.64587447e+01 4.42727981e-01
 1.22521592e-07 1.11266957e-06 1.26836527e-06]
2021-01-30 16:32:29,544 - pyswarms.single.local_best - INFO - Optimize for 500 iters with {'c1': 0.1, 'c2': 0.3, 'w': 0.9, 'k': 5, 'p': 2}
2021-01-30 16:32:59,387 - pyswarms.single.local_best - INFO - Optimization finished | best cost: 764.0199562485695, best pos: [1.46837104e+00 7.36702700e-01 8.60929931e+01 4.07873429e-01
 6.33550783e-07 4.79968980e-07 6.37313590e-07]
2021-01-30 16:32:59,419 - pyswarms.single.local_best - INFO - Optimize for 500 iters with {'c1': 0.1, 'c2': 0.3, 'w': 0.9, 'k': 5, 'p': 2}
2021-01-30 16:33:29,457 - pyswarms.single.local_best - INFO - Optimization finished | best cost: 754.0662567566727, best pos: [1.58962725e+00 1.28348209e+00 9.91189248e+01 1.21805665e-01
 6.97289648e-07 9.70506763e-07 1.19410087e-06]
2021-01-30 16:33:29,487 - pyswarms.single.local_best - INFO - Optimize for 500 iters with {'c1': 0.1, 'c2': 0.3, 'w': 0.9, 'k': 5, 'p': 2}
2021-01-30 16:33:59,396 - pyswarms.single.local_best - INFO - Optimization finished | best cost: 769.611718252517, best pos: [1.21034655e+00 9.50442410e-01 9.57788344e+01 2.61086432e-01
 1.10076676e-06 4.77900651e-07 1.39394467e-06]
2021-01-30 16:33:59,431 - pyswarms.single.local_best - INFO - Optimize for 500 iters with {'c1': 0.1, 'c2': 0.3, 'w': 0.9, 'k': 5, 'p': 2}
2021-01-30 16:34:27,685 - pyswarms.single.local_best - INFO - Optimization finished | best cost: 802.2816270638926, best pos: [1.21258923e+00 7.77479252e-01 9.91612194e+01 3.62981485e-01
 7.29821683e-07 8.28376810e-07 3.92717785e-07]
2021-01-30 16:34:27,720 - pyswarms.single.local_best - INFO - Optimize for 500 iters with {'c1': 0.1, 'c2': 0.3, 'w': 0.9, 'k': 5, 'p': 2}
2021-01-30 16:34:55,246 - pyswarms.single.local_best - INFO - Optimization finished | best cost: 757.4756868539611, best pos: [1.99891011e+00 1.10914919e+00 8.45220648e+01 1.82377640e-01
 1.18333985e-08 1.00875741e-06 8.51960310e-07]
2021-01-30 16:34:55,280 - pyswarms.single.local_best - INFO - Optimize for 500 iters with {'c1': 0.1, 'c2': 0.3, 'w': 0.9, 'k': 5, 'p': 2}
2021-01-30 16:35:25,018 - pyswarms.single.local_best - INFO - Optimization finished | best cost: 737.9189672009236, best pos: [1.74049503e+00 1.30599960e+00 9.93658010e+01 1.08732723e-01
 6.37825088e-07 6.44946312e-07 9.11180266e-07]
2021-01-30 16:35:25,054 - pyswarms.single.local_best - INFO - Optimize for 500 iters with {'c1': 0.1, 'c2': 0.3, 'w': 0.9, 'k': 5, 'p': 2}
2021-01-30 16:35:52,179 - pyswarms.single.local_best - INFO - Optimization finished | best cost: 784.415880722341, best pos: [1.08367764e+00 7.73532209e-01 9.68367374e+01 3.70271949e-01
 4.11360200e-07 1.06854954e-06 1.22206797e-06]
2021-01-30 16:35:52,213 - pyswarms.single.local_best - INFO - Optimize for 500 iters with {'c1': 0.1, 'c2': 0.3, 'w': 0.9, 'k': 5, 'p': 2}
2021-01-30 16:36:20,952 - pyswarms.single.local_best - INFO - Optimization finished | best cost: 744.8923932471325, best pos: [1.30807043e+00 9.16543394e-01 9.84994329e+01 2.75753603e-01
 5.83279914e-07 1.11633257e-06 6.26158386e-07]
2021-01-30 16:36:20,985 - pyswarms.single.local_best - INFO - Optimize for 500 iters with {'c1': 0.1, 'c2': 0.3, 'w': 0.9, 'k': 5, 'p': 2}
2021-01-30 16:36:50,220 - pyswarms.single.local_best - INFO - Optimization finished | best cost: 796.8005433280133, best pos: [1.00736689e+00 8.08114258e-01 9.83521179e+01 3.59815261e-01
 1.36605455e-06 9.68830754e-07 1.38569243e-06]
2021-01-30 16:36:50,259 - pyswarms.single.local_best - INFO - Optimize for 500 iters with {'c1': 0.1, 'c2': 0.3, 'w': 0.9, 'k': 5, 'p': 2}
2021-01-30 16:37:19,520 - pyswarms.single.local_best - INFO - Optimization finished | best cost: 744.5776259011642, best pos: [1.52683884e+00 1.08639960e+00 9.50607084e+01 1.98499488e-01
 6.48051184e-07 8.78624722e-07 6.87699739e-07]
2021-01-30 16:37:19,552 - pyswarms.single.local_best - INFO - Optimize for 500 iters with {'c1': 0.1, 'c2': 0.3, 'w': 0.9, 'k': 5, 'p': 2}
2021-01-30 16:37:49,647 - pyswarms.single.local_best - INFO - Optimization finished | best cost: 734.8860831389712, best pos: [1.50605920e+00 1.15413688e+00 9.60164442e+01 1.65252055e-01
 5.50543378e-07 1.28594952e-06 1.05733734e-06]
2021-01-30 16:37:49,682 - pyswarms.single.local_best - INFO - Optimize for 500 iters with {'c1': 0.1, 'c2': 0.3, 'w': 0.9, 'k': 5, 'p': 2}
2021-01-30 16:38:17,115 - pyswarms.single.local_best - INFO - Optimization finished | best cost: 796.187310508599, best pos: [1.04804580e+00 8.35460840e-01 9.73648081e+01 3.40808542e-01
 9.46357789e-07 1.25872124e-06 1.37221398e-06]
2021-01-30 16:38:17,148 - pyswarms.single.local_best - INFO - Optimize for 500 iters with {'c1': 0.1, 'c2': 0.3, 'w': 0.9, 'k': 5, 'p': 2}
2021-01-30 16:38:45,944 - pyswarms.single.local_best - INFO - Optimization finished | best cost: 748.707739050483, best pos: [1.74552849e+00 1.28772280e+00 9.34943389e+01 1.15658023e-01
 7.79151639e-07 2.18733287e-07 1.12263233e-06]
2021-01-30 16:38:45,985 - pyswarms.single.local_best - INFO - Optimize for 500 iters with {'c1': 0.1, 'c2': 0.3, 'w': 0.9, 'k': 5, 'p': 2}
2021-01-30 16:39:15,286 - pyswarms.single.local_best - INFO - Optimization finished | best cost: 672.7369770724056, best pos: [1.30439137e+00 1.01165180e+00 9.59047677e+01 2.08309143e-01
 2.31771784e-06 1.15189179e-06 4.73679005e-06]
2021-01-30 16:39:15,320 - pyswarms.single.local_best - INFO - Optimize for 500 iters with {'c1': 0.1, 'c2': 0.3, 'w': 0.9, 'k': 5, 'p': 2}
2021-01-30 16:39:43,612 - pyswarms.single.local_best - INFO - Optimization finished | best cost: 642.6955756400098, best pos: [1.25046716e+00 7.54891108e-01 9.44122407e+01 3.63361953e-01
 9.11362488e-07 3.38289327e-06 1.59235342e-06]
2021-01-30 16:39:43,646 - pyswarms.single.local_best - INFO - Optimize for 500 iters with {'c1': 0.1, 'c2': 0.3, 'w': 0.9, 'k': 5, 'p': 2}
2021-01-30 16:40:13,049 - pyswarms.single.local_best - INFO - Optimization finished | best cost: 670.662917887, best pos: [1.68916921e+00 1.00707651e+00 9.33013606e+01 2.08143147e-01
 2.54551276e-06 3.75194858e-06 6.98447590e-07]
2021-01-30 16:40:13,085 - pyswarms.single.local_best - INFO - Optimize for 500 iters with {'c1': 0.1, 'c2': 0.3, 'w': 0.9, 'k': 5, 'p': 2}
2021-01-30 16:40:40,558 - pyswarms.single.local_best - INFO - Optimization finished | best cost: 637.6095443694177, best pos: [1.40734671e+00 1.23231480e+00 1.00032597e+02 1.20748906e-01
 3.75415609e-06 3.22261130e-06 5.79248964e-06]
2021-01-30 16:40:40,594 - pyswarms.single.local_best - INFO - Optimize for 500 iters with {'c1': 0.1, 'c2': 0.3, 'w': 0.9, 'k': 5, 'p': 2}
2021-01-30 16:41:09,135 - pyswarms.single.local_best - INFO - Optimization finished | best cost: 628.3410431005619, best pos: [1.41741995e+00 1.08630728e+00 9.39091401e+01 1.72465842e-01
 2.07592025e-06 4.96568860e-06 3.97108728e-06]
2021-01-30 16:41:09,169 - pyswarms.single.local_best - INFO - Optimize for 500 iters with {'c1': 0.1, 'c2': 0.3, 'w': 0.9, 'k': 5, 'p': 2}
2021-01-30 16:41:38,998 - pyswarms.single.local_best - INFO - Optimization finished | best cost: 601.7049748000444, best pos: [1.69667666e+00 1.12119962e+00 9.81100736e+01 1.65113394e-01
 2.40103038e-07 6.58121702e-06 7.33706425e-07]
2021-01-30 16:41:39,030 - pyswarms.single.local_best - INFO - Optimize for 500 iters with {'c1': 0.1, 'c2': 0.3, 'w': 0.9, 'k': 5, 'p': 2}
2021-01-30 16:42:08,008 - pyswarms.single.local_best - INFO - Optimization finished | best cost: 665.5744408101442, best pos: [1.88624821e+00 1.14787351e+00 9.83138628e+01 1.40215902e-01
 2.62918624e-06 3.82595533e-06 5.87410159e-07]
2021-01-30 16:42:08,045 - pyswarms.single.local_best - INFO - Optimize for 500 iters with {'c1': 0.1, 'c2': 0.3, 'w': 0.9, 'k': 5, 'p': 2}
2021-01-30 16:42:35,056 - pyswarms.single.local_best - INFO - Optimization finished | best cost: 664.131215093382, best pos: [1.20193348e+00 9.28513252e-01 1.02393536e+02 2.37694597e-01
 1.64850689e-07 2.46163746e-06 5.21114378e-06]
2021-01-30 16:42:35,092 - pyswarms.single.local_best - INFO - Optimize for 500 iters with {'c1': 0.1, 'c2': 0.3, 'w': 0.9, 'k': 5, 'p': 2}
2021-01-30 16:43:06,094 - pyswarms.single.local_best - INFO - Optimization finished | best cost: 620.4235881722218, best pos: [8.28831654e-01 5.46919865e-01 8.82438949e+01 6.11377856e-01
 1.19900246e-06 4.28817996e-06 5.89404717e-06]
2021-01-30 16:43:06,126 - pyswarms.single.local_best - INFO - Optimize for 500 iters with {'c1': 0.1, 'c2': 0.3, 'w': 0.9, 'k': 5, 'p': 2}
2021-01-30 16:43:35,406 - pyswarms.single.local_best - INFO - Optimization finished | best cost: 653.9396234743733, best pos: [1.55884187e+00 1.00996564e+00 9.01036354e+01 2.16661312e-01
 6.93500676e-07 3.50489357e-06 2.53636639e-06]
2021-01-30 16:43:35,441 - pyswarms.single.local_best - INFO - Optimize for 500 iters with {'c1': 0.1, 'c2': 0.3, 'w': 0.9, 'k': 5, 'p': 2}
2021-01-30 16:44:05,596 - pyswarms.single.local_best - INFO - Optimization finished | best cost: 637.9775073824159, best pos: [9.32853230e-01 7.15570479e-01 9.75709274e+01 4.04449782e-01
 2.14053280e-09 3.70894484e-06 5.93729966e-06]
2021-01-30 16:44:05,630 - pyswarms.single.local_best - INFO - Optimize for 500 iters with {'c1': 0.1, 'c2': 0.3, 'w': 0.9, 'k': 5, 'p': 2}
2021-01-30 16:44:34,206 - pyswarms.single.local_best - INFO - Optimization finished | best cost: 655.5243988889082, best pos: [7.86387273e-01 5.47004504e-01 9.92892535e+01 5.91925959e-01
 2.48118372e-06 5.37781537e-06 2.76580387e-06]
2021-01-30 16:44:34,238 - pyswarms.single.local_best - INFO - Optimize for 500 iters with {'c1': 0.1, 'c2': 0.3, 'w': 0.9, 'k': 5, 'p': 2}
2021-01-30 16:45:03,648 - pyswarms.single.local_best - INFO - Optimization finished | best cost: 627.0195905908888, best pos: [1.10467253e+00 8.43486144e-01 1.02249157e+02 2.92309562e-01
 1.51703164e-06 2.81455819e-06 4.48877282e-06]
2021-01-30 16:45:03,684 - pyswarms.single.local_best - INFO - Optimize for 500 iters with {'c1': 0.1, 'c2': 0.3, 'w': 0.9, 'k': 5, 'p': 2}
2021-01-30 16:45:32,661 - pyswarms.single.local_best - INFO - Optimization finished | best cost: 626.3319654351674, best pos: [1.09875888e+00 8.49858466e-01 1.03510116e+02 2.77622619e-01
 4.20035544e-06 2.21916698e-06 4.74446564e-06]
2021-01-30 16:45:32,696 - pyswarms.single.local_best - INFO - Optimize for 500 iters with {'c1': 0.1, 'c2': 0.3, 'w': 0.9, 'k': 5, 'p': 2}
2021-01-30 16:45:59,802 - pyswarms.single.local_best - INFO - Optimization finished | best cost: 644.7464543275346, best pos: [1.23012827e+00 7.60146649e-01 9.61838010e+01 3.49457411e-01
 6.67207980e-07 4.75131705e-06 1.51083044e-06]
2021-01-30 16:45:59,836 - pyswarms.single.local_best - INFO - Optimize for 500 iters with {'c1': 0.1, 'c2': 0.3, 'w': 0.9, 'k': 5, 'p': 2}
2021-01-30 16:46:29,421 - pyswarms.single.local_best - INFO - Optimization finished | best cost: 590.1356021918884, best pos: [1.14666911e+00 8.37430029e-01 1.03636553e+02 2.85158490e-01
 2.24953297e-08 6.32637105e-06 3.07626525e-06]
2021-01-30 16:46:29,454 - pyswarms.single.local_best - INFO - Optimize for 500 iters with {'c1': 0.1, 'c2': 0.3, 'w': 0.9, 'k': 5, 'p': 2}
2021-01-30 16:46:57,561 - pyswarms.single.local_best - INFO - Optimization finished | best cost: 638.8939434123445, best pos: [1.42734149e+00 1.95290806e+00 1.39804921e+02 8.90418641e-02
 2.80010606e-06 5.47855287e-06 5.25361537e-06]
2021-01-30 16:46:57,595 - pyswarms.single.local_best - INFO - Optimize for 500 iters with {'c1': 0.1, 'c2': 0.3, 'w': 0.9, 'k': 5, 'p': 2}
2021-01-30 16:47:25,984 - pyswarms.single.local_best - INFO - Optimization finished | best cost: 647.5911048985397, best pos: [1.50890204e+00 9.49685385e-01 9.59385856e+01 2.35032350e-01
 1.78377052e-06 3.06959449e-06 1.28205861e-06]
2021-01-30 16:47:26,016 - pyswarms.single.local_best - INFO - Optimize for 500 iters with {'c1': 0.1, 'c2': 0.3, 'w': 0.9, 'k': 5, 'p': 2}
2021-01-30 16:47:55,255 - pyswarms.single.local_best - INFO - Optimization finished | best cost: 671.0250846620864, best pos: [1.83719890e+00 8.79945183e-01 8.75879590e+01 2.69759368e-01
 2.46433214e-06 2.89302683e-06 9.83678792e-07]
2021-01-30 16:47:55,290 - pyswarms.single.local_best - INFO - Optimize for 500 iters with {'c1': 0.1, 'c2': 0.3, 'w': 0.9, 'k': 5, 'p': 2}
2021-01-30 16:48:24,834 - pyswarms.single.local_best - INFO - Optimization finished | best cost: 605.4344419715621, best pos: [1.52752445e+00 9.78101430e-01 9.19668614e+01 2.11260848e-01
 2.55527448e-06 2.58289527e-06 2.86128260e-06]
2021-01-30 16:48:24,867 - pyswarms.single.local_best - INFO - Optimize for 500 iters with {'c1': 0.1, 'c2': 0.3, 'w': 0.9, 'k': 5, 'p': 2}
2021-01-30 16:48:54,037 - pyswarms.single.local_best - INFO - Optimization finished | best cost: 618.4572488828708, best pos: [1.08510107e+00 7.66617793e-01 9.88792394e+01 3.47664461e-01
 4.03984446e-06 2.78339057e-06 2.79881409e-06]
2021-01-30 16:48:54,071 - pyswarms.single.local_best - INFO - Optimize for 500 iters with {'c1': 0.1, 'c2': 0.3, 'w': 0.9, 'k': 5, 'p': 2}
2021-01-30 16:49:23,336 - pyswarms.single.local_best - INFO - Optimization finished | best cost: 611.7509403254792, best pos: [1.44349623e+00 8.63096772e-01 9.48492446e+01 2.70613189e-01
 3.69053770e-06 2.17702114e-06 1.32388327e-06]
2021-01-30 16:49:23,372 - pyswarms.single.local_best - INFO - Optimize for 500 iters with {'c1': 0.1, 'c2': 0.3, 'w': 0.9, 'k': 5, 'p': 2}
2021-01-30 16:49:52,187 - pyswarms.single.local_best - INFO - Optimization finished | best cost: 688.9264385417274, best pos: [1.39865685e+00 9.35938717e-01 8.54188263e+01 2.56735587e-01
 8.09636067e-07 2.78711861e-06 4.51620864e-06]
2021-01-30 16:49:52,224 - pyswarms.single.local_best - INFO - Optimize for 500 iters with {'c1': 0.1, 'c2': 0.3, 'w': 0.9, 'k': 5, 'p': 2}
2021-01-30 16:50:21,212 - pyswarms.single.local_best - INFO - Optimization finished | best cost: 619.563820266786, best pos: [1.15798718e+00 9.49742416e-01 1.05594727e+02 2.25257384e-01
 1.04553831e-06 2.52934016e-06 6.08917709e-06]
2021-01-30 16:50:21,246 - pyswarms.single.local_best - INFO - Optimize for 500 iters with {'c1': 0.1, 'c2': 0.3, 'w': 0.9, 'k': 5, 'p': 2}
2021-01-30 16:50:48,450 - pyswarms.single.local_best - INFO - Optimization finished | best cost: 621.0249363119553, best pos: [1.13899477e+00 6.85716523e-01 9.45144258e+01 4.16506882e-01
 4.44859621e-07 3.21652019e-06 2.18075273e-06]
2021-01-30 16:50:48,487 - pyswarms.single.local_best - INFO - Optimize for 500 iters with {'c1': 0.1, 'c2': 0.3, 'w': 0.9, 'k': 5, 'p': 2}
2021-01-30 16:51:17,802 - pyswarms.single.local_best - INFO - Optimization finished | best cost: 648.7343375609469, best pos: [9.44381839e-01 7.77353222e-01 1.04089649e+02 3.44770194e-01
 2.90327237e-06 3.46949569e-06 6.27859381e-06]
2021-01-30 16:51:17,837 - pyswarms.single.local_best - INFO - Optimize for 500 iters with {'c1': 0.1, 'c2': 0.3, 'w': 0.9, 'k': 5, 'p': 2}
2021-01-30 16:51:48,231 - pyswarms.single.local_best - INFO - Optimization finished | best cost: 640.6630851972059, best pos: [1.92838703e+00 8.03941613e-01 8.33862742e+01 3.32416189e-01
 3.46582984e-06 1.97263301e-06 9.46712306e-07]
2021-01-30 16:51:48,260 - pyswarms.single.local_best - INFO - Optimize for 500 iters with {'c1': 0.1, 'c2': 0.3, 'w': 0.9, 'k': 5, 'p': 2}
2021-01-30 16:52:16,905 - pyswarms.single.local_best - INFO - Optimization finished | best cost: 650.0536073660618, best pos: [1.43238735e+00 1.03641425e+00 9.01251795e+01 1.97236313e-01
 1.16268362e-06 3.53514672e-06 4.39219974e-06]
2021-01-30 16:52:16,937 - pyswarms.single.local_best - INFO - Optimize for 500 iters with {'c1': 0.1, 'c2': 0.3, 'w': 0.9, 'k': 5, 'p': 2}
2021-01-30 16:52:45,197 - pyswarms.single.local_best - INFO - Optimization finished | best cost: 625.5329587337585, best pos: [9.89045303e-01 7.20514957e-01 9.96195735e+01 3.79021045e-01
 2.78851218e-06 2.10014212e-06 5.16136824e-06]
2021-01-30 16:52:45,230 - pyswarms.single.local_best - INFO - Optimize for 500 iters with {'c1': 0.1, 'c2': 0.3, 'w': 0.9, 'k': 5, 'p': 2}
2021-01-30 16:53:14,671 - pyswarms.single.local_best - INFO - Optimization finished | best cost: 682.6005907518777, best pos: [1.60801909e+00 1.24722829e+00 1.05175900e+02 9.26546245e-02
 3.48526842e-06 5.49392881e-06 4.46854696e-06]
2021-01-30 16:53:14,707 - pyswarms.single.local_best - INFO - Optimize for 500 iters with {'c1': 0.1, 'c2': 0.3, 'w': 0.9, 'k': 5, 'p': 2}
2021-01-30 16:53:44,627 - pyswarms.single.local_best - INFO - Optimization finished | best cost: 699.0798310921283, best pos: [1.15408298e+00 7.91086200e-01 9.24005022e+01 3.37958090e-01
 2.90317285e-07 3.23501057e-06 4.75342235e-06]
2021-01-30 16:53:44,664 - pyswarms.single.local_best - INFO - Optimize for 500 iters with {'c1': 0.1, 'c2': 0.3, 'w': 0.9, 'k': 5, 'p': 2}
2021-01-30 16:54:12,073 - pyswarms.single.local_best - INFO - Optimization finished | best cost: 675.1185399452761, best pos: [1.54746644e+00 8.87897346e-01 9.37285231e+01 2.56246851e-01
 9.72556707e-08 2.56871594e-07 2.53652635e-06]
2021-01-30 16:54:12,107 - pyswarms.single.local_best - INFO - Optimize for 500 iters with {'c1': 0.1, 'c2': 0.3, 'w': 0.9, 'k': 5, 'p': 2}
2021-01-30 16:54:41,269 - pyswarms.single.local_best - INFO - Optimization finished | best cost: 679.6484802562086, best pos: [1.24127335e+00 8.68706916e-01 9.44366203e+01 2.92419440e-01
 1.06933520e-06 3.14387067e-06 2.95928302e-06]
2021-01-30 16:54:41,303 - pyswarms.single.local_best - INFO - Optimize for 500 iters with {'c1': 0.1, 'c2': 0.3, 'w': 0.9, 'k': 5, 'p': 2}
2021-01-30 16:55:10,429 - pyswarms.single.local_best - INFO - Optimization finished | best cost: 658.0561591228793, best pos: [1.32979594e+00 1.09394527e+00 1.03740731e+02 1.65019449e-01
 7.40693021e-07 3.59077615e-06 4.78405658e-06]
2021-01-30 16:55:10,463 - pyswarms.single.local_best - INFO - Optimize for 500 iters with {'c1': 0.1, 'c2': 0.3, 'w': 0.9, 'k': 5, 'p': 2}
2021-01-30 16:55:38,530 - pyswarms.single.local_best - INFO - Optimization finished | best cost: 674.798411178185, best pos: [9.62105136e-01 7.14608940e-01 1.01502127e+02 4.25959025e-01
 1.38691151e-07 5.53862453e-06 2.01266359e-06]
2021-01-30 16:55:38,564 - pyswarms.single.local_best - INFO - Optimize for 500 iters with {'c1': 0.1, 'c2': 0.3, 'w': 0.9, 'k': 5, 'p': 2}
2021-01-30 16:56:08,567 - pyswarms.single.local_best - INFO - Optimization finished | best cost: 662.2728834227587, best pos: [1.36878117e+00 1.11794066e+00 1.02632567e+02 1.45792812e-01
 1.33481953e-06 3.39806145e-06 6.05292792e-06]
2021-01-30 16:56:08,602 - pyswarms.single.local_best - INFO - Optimize for 500 iters with {'c1': 0.1, 'c2': 0.3, 'w': 0.9, 'k': 5, 'p': 2}
2021-01-30 16:56:37,977 - pyswarms.single.local_best - INFO - Optimization finished | best cost: 693.3083426204848, best pos: [1.25110247e+00 7.60649222e-01 9.02836338e+01 3.81431258e-01
 2.18245645e-07 7.24269930e-07 2.98615301e-06]
2021-01-30 16:56:38,013 - pyswarms.single.local_best - INFO - Optimize for 500 iters with {'c1': 0.1, 'c2': 0.3, 'w': 0.9, 'k': 5, 'p': 2}
2021-01-30 16:57:08,798 - pyswarms.single.local_best - INFO - Optimization finished | best cost: 643.3391175305944, best pos: [1.44329384e+00 8.30055735e-01 9.20627114e+01 3.00822020e-01
 2.63196118e-06 4.94942206e-06 8.52289373e-07]
2021-01-30 16:57:08,831 - pyswarms.single.local_best - INFO - Optimize for 500 iters with {'c1': 0.1, 'c2': 0.3, 'w': 0.9, 'k': 5, 'p': 2}
2021-01-30 16:57:38,795 - pyswarms.single.local_best - INFO - Optimization finished | best cost: 641.9669508954241, best pos: [1.16245065e+00 9.49872409e-01 9.91306085e+01 2.38403797e-01
 2.38391166e-06 3.99464777e-06 5.18704476e-06]
2021-01-30 16:57:38,828 - pyswarms.single.local_best - INFO - Optimize for 500 iters with {'c1': 0.1, 'c2': 0.3, 'w': 0.9, 'k': 5, 'p': 2}
2021-01-30 16:58:08,309 - pyswarms.single.local_best - INFO - Optimization finished | best cost: 682.0575647856659, best pos: [1.60465622e+00 1.22036095e+00 9.64772392e+01 1.15233392e-01
 2.05223245e-06 3.55493150e-06 4.53080643e-06]
2021-01-30 16:58:08,342 - pyswarms.single.local_best - INFO - Optimize for 500 iters with {'c1': 0.1, 'c2': 0.3, 'w': 0.9, 'k': 5, 'p': 2}
2021-01-30 16:58:37,427 - pyswarms.single.local_best - INFO - Optimization finished | best cost: 705.8972809130291, best pos: [9.45787183e-01 6.34192978e-01 9.87462405e+01 4.71308268e-01
 7.03029605e-07 4.28387107e-06 3.20343675e-06]
2021-01-30 16:58:37,462 - pyswarms.single.local_best - INFO - Optimize for 500 iters with {'c1': 0.1, 'c2': 0.3, 'w': 0.9, 'k': 5, 'p': 2}
2021-01-30 16:59:08,152 - pyswarms.single.local_best - INFO - Optimization finished | best cost: 638.5981924896396, best pos: [9.61856245e-01 6.97721906e-01 9.98839019e+01 4.03606735e-01
 3.71558780e-06 9.69990747e-07 4.52870341e-06]
2021-01-30 16:59:08,182 - pyswarms.single.local_best - INFO - Optimize for 500 iters with {'c1': 0.1, 'c2': 0.3, 'w': 0.9, 'k': 5, 'p': 2}
2021-01-30 16:59:36,730 - pyswarms.single.local_best - INFO - Optimization finished | best cost: 682.8426572969029, best pos: [1.76976960e+00 1.06153843e+00 9.56456522e+01 1.64087536e-01
 2.77403502e-06 3.31858133e-06 1.37379489e-06]
2021-01-30 16:59:36,764 - pyswarms.single.local_best - INFO - Optimize for 500 iters with {'c1': 0.1, 'c2': 0.3, 'w': 0.9, 'k': 5, 'p': 2}
2021-01-30 17:00:06,789 - pyswarms.single.local_best - INFO - Optimization finished | best cost: 630.7515859098582, best pos: [1.56753044e+00 1.18841322e+00 9.47552138e+01 1.35419410e-01
 6.40174201e-06 3.65210475e-06 2.62005869e-06]
2021-01-30 17:00:06,822 - pyswarms.single.local_best - INFO - Optimize for 500 iters with {'c1': 0.1, 'c2': 0.3, 'w': 0.9, 'k': 5, 'p': 2}
2021-01-30 17:00:34,815 - pyswarms.single.local_best - INFO - Optimization finished | best cost: 611.5919670545504, best pos: [1.38736085e+00 7.23372402e-01 8.66740533e+01 4.09127579e-01
 2.03187191e-06 1.68479798e-06 1.59512439e-06]
2021-01-30 17:00:34,852 - pyswarms.single.local_best - INFO - Optimize for 500 iters with {'c1': 0.1, 'c2': 0.3, 'w': 0.9, 'k': 5, 'p': 2}
2021-01-30 17:01:03,516 - pyswarms.single.local_best - INFO - Optimization finished | best cost: 622.16731899731, best pos: [9.01214819e-01 6.51748591e-01 9.60761795e+01 4.60376829e-01
 6.17838114e-06 3.90978700e-06 3.32851144e-06]
2021-01-30 17:01:03,552 - pyswarms.single.local_best - INFO - Optimize for 500 iters with {'c1': 0.1, 'c2': 0.3, 'w': 0.9, 'k': 5, 'p': 2}
2021-01-30 17:01:33,501 - pyswarms.single.local_best - INFO - Optimization finished | best cost: 663.1822127178249, best pos: [7.31707637e-01 5.36281599e-01 9.71738246e+01 6.29646942e-01
 3.10567159e-07 3.92551250e-06 6.02703728e-06]
2021-01-30 17:01:33,538 - pyswarms.single.local_best - INFO - Optimize for 500 iters with {'c1': 0.1, 'c2': 0.3, 'w': 0.9, 'k': 5, 'p': 2}
2021-01-30 17:02:01,093 - pyswarms.single.local_best - INFO - Optimization finished | best cost: 623.1271835237716, best pos: [1.36080192e+00 1.02162373e+00 9.88355988e+01 1.98139970e-01
 3.37454170e-06 2.39109633e-06 3.29660995e-06]
2021-01-30 17:02:01,127 - pyswarms.single.local_best - INFO - Optimize for 500 iters with {'c1': 0.1, 'c2': 0.3, 'w': 0.9, 'k': 5, 'p': 2}
2021-01-30 17:02:30,709 - pyswarms.single.local_best - INFO - Optimization finished | best cost: 657.0480966746522, best pos: [1.40223116e+00 1.00331220e+00 9.99089103e+01 1.97033480e-01
 5.07267438e-08 6.59812099e-07 4.08596448e-06]
2021-01-30 17:02:30,743 - pyswarms.single.local_best - INFO - Optimize for 500 iters with {'c1': 0.1, 'c2': 0.3, 'w': 0.9, 'k': 5, 'p': 2}
2021-01-30 17:02:59,090 - pyswarms.single.local_best - INFO - Optimization finished | best cost: 653.5681024934984, best pos: [1.76118759e+00 8.33373208e-01 8.60391201e+01 3.11177319e-01
 4.45891327e-06 2.97226285e-06 2.89891915e-07]
2021-01-30 17:02:59,125 - pyswarms.single.local_best - INFO - Optimize for 500 iters with {'c1': 0.1, 'c2': 0.3, 'w': 0.9, 'k': 5, 'p': 2}
2021-01-30 17:03:27,326 - pyswarms.single.local_best - INFO - Optimization finished | best cost: 656.9830006585631, best pos: [1.58860874e+00 9.23575325e-01 8.54362389e+01 2.56050401e-01
 2.96641491e-06 3.02002775e-06 2.67181921e-06]
2021-01-30 17:03:27,358 - pyswarms.single.local_best - INFO - Optimize for 500 iters with {'c1': 0.1, 'c2': 0.3, 'w': 0.9, 'k': 5, 'p': 2}
2021-01-30 17:03:56,380 - pyswarms.single.local_best - INFO - Optimization finished | best cost: 598.0815284192281, best pos: [1.04372717e+00 8.49375174e-01 1.04805970e+02 2.85337754e-01
 3.29976045e-06 2.74959721e-06 5.78141010e-06]
2021-01-30 17:03:56,416 - pyswarms.single.local_best - INFO - Optimize for 500 iters with {'c1': 0.1, 'c2': 0.3, 'w': 0.9, 'k': 5, 'p': 2}
2021-01-30 17:04:26,141 - pyswarms.single.local_best - INFO - Optimization finished | best cost: 642.4108176311825, best pos: [8.48529992e-01 6.58357977e-01 1.05424436e+02 4.51096922e-01
 2.68117593e-06 7.00296132e-07 5.88012659e-06]
2021-01-30 17:04:26,184 - pyswarms.single.local_best - INFO - Optimize for 500 iters with {'c1': 0.1, 'c2': 0.3, 'w': 0.9, 'k': 5, 'p': 2}
2021-01-30 17:04:54,774 - pyswarms.single.local_best - INFO - Optimization finished | best cost: 679.0120234038047, best pos: [1.40881305e+00 9.24255112e-01 9.54573335e+01 2.38998607e-01
 7.07848277e-08 4.59866257e-06 2.85716746e-06]
2021-01-30 17:04:54,809 - pyswarms.single.local_best - INFO - Optimize for 500 iters with {'c1': 0.1, 'c2': 0.3, 'w': 0.9, 'k': 5, 'p': 2}
2021-01-30 17:05:25,542 - pyswarms.single.local_best - INFO - Optimization finished | best cost: 593.652360913828, best pos: [1.43242202e+00 1.53568440e+00 1.28853476e+02 7.75472151e-02
 3.89085400e-06 3.41615990e-06 6.62497736e-06]
2021-01-30 17:05:25,579 - pyswarms.single.local_best - INFO - Optimize for 500 iters with {'c1': 0.1, 'c2': 0.3, 'w': 0.9, 'k': 5, 'p': 2}
2021-01-30 17:05:54,919 - pyswarms.single.local_best - INFO - Optimization finished | best cost: 674.2840180581169, best pos: [1.15435068e+00 7.93299331e-01 9.45518182e+01 3.32481479e-01
 1.16097453e-06 5.45198052e-06 3.13809294e-06]
2021-01-30 17:05:54,952 - pyswarms.single.local_best - INFO - Optimize for 500 iters with {'c1': 0.1, 'c2': 0.3, 'w': 0.9, 'k': 5, 'p': 2}
2021-01-30 17:06:25,030 - pyswarms.single.local_best - INFO - Optimization finished | best cost: 653.8515584212992, best pos: [1.44332054e+00 7.01622654e-01 8.58355014e+01 4.14845223e-01
 9.54387899e-07 3.01850501e-06 1.83821310e-06]
2021-01-30 17:06:25,065 - pyswarms.single.local_best - INFO - Optimize for 500 iters with {'c1': 0.1, 'c2': 0.3, 'w': 0.9, 'k': 5, 'p': 2}
2021-01-30 17:06:51,762 - pyswarms.single.local_best - INFO - Optimization finished | best cost: 688.7560562529063, best pos: [1.19015700e+00 9.14584362e-01 1.04610114e+02 2.37072740e-01
 3.10269548e-06 1.38909094e-06 4.90927196e-06]
2021-01-30 17:06:51,799 - pyswarms.single.local_best - INFO - Optimize for 500 iters with {'c1': 0.1, 'c2': 0.3, 'w': 0.9, 'k': 5, 'p': 2}
2021-01-30 17:07:19,521 - pyswarms.single.local_best - INFO - Optimization finished | best cost: 673.8191508304658, best pos: [9.31272169e-01 6.81133833e-01 9.41205056e+01 4.38599301e-01
 2.50707764e-06 2.61482350e-06 5.44925524e-06]
2021-01-30 17:07:19,556 - pyswarms.single.local_best - INFO - Optimize for 500 iters with {'c1': 0.1, 'c2': 0.3, 'w': 0.9, 'k': 5, 'p': 2}
2021-01-30 17:07:49,143 - pyswarms.single.local_best - INFO - Optimization finished | best cost: 624.8499272210643, best pos: [9.86676237e-01 6.74500707e-01 9.35624320e+01 4.33665175e-01
 5.40378720e-06 4.64616523e-06 2.51219759e-06]
2021-01-30 17:07:49,176 - pyswarms.single.local_best - INFO - Optimize for 500 iters with {'c1': 0.1, 'c2': 0.3, 'w': 0.9, 'k': 5, 'p': 2}
2021-01-30 17:08:18,402 - pyswarms.single.local_best - INFO - Optimization finished | best cost: 593.3010537875748, best pos: [1.71610915e+00 9.80669694e-01 9.43749154e+01 2.11976793e-01
 4.62563223e-06 2.59218992e-06 3.07787770e-07]
2021-01-30 17:08:18,435 - pyswarms.single.local_best - INFO - Optimize for 500 iters with {'c1': 0.1, 'c2': 0.3, 'w': 0.9, 'k': 5, 'p': 2}
2021-01-30 17:08:47,415 - pyswarms.single.local_best - INFO - Optimization finished | best cost: 655.0760681213069, best pos: [1.91793954e+00 1.00677373e+00 8.53680775e+01 2.13212968e-01
 2.36200106e-06 1.62804475e-06 1.93934418e-06]
2021-01-30 17:08:47,451 - pyswarms.single.local_best - INFO - Optimize for 500 iters with {'c1': 0.1, 'c2': 0.3, 'w': 0.9, 'k': 5, 'p': 2}
2021-01-30 17:09:15,394 - pyswarms.single.local_best - INFO - Optimization finished | best cost: 638.2882671047142, best pos: [1.31342706e+00 9.84366010e-01 9.51248104e+01 2.19563058e-01
 1.20473757e-06 1.62227523e-06 4.45340084e-06]
2021-01-30 17:09:15,427 - pyswarms.single.local_best - INFO - Optimize for 500 iters with {'c1': 0.1, 'c2': 0.3, 'w': 0.9, 'k': 5, 'p': 2}
2021-01-30 17:09:44,401 - pyswarms.single.local_best - INFO - Optimization finished | best cost: 626.8602205877287, best pos: [1.42521793e+00 9.22955667e-01 9.87362006e+01 2.37768014e-01
 6.36882329e-06 2.30181948e-06 7.33170569e-07]
2021-01-30 17:09:44,436 - pyswarms.single.local_best - INFO - Optimize for 500 iters with {'c1': 0.1, 'c2': 0.3, 'w': 0.9, 'k': 5, 'p': 2}
2021-01-30 17:10:13,290 - pyswarms.single.local_best - INFO - Optimization finished | best cost: 644.1706849442821, best pos: [1.43426029e+00 8.31117688e-01 9.18555035e+01 3.24335036e-01
 4.64800025e-07 1.96828075e-06 1.41345652e-06]
2021-01-30 17:10:13,325 - pyswarms.single.local_best - INFO - Optimize for 500 iters with {'c1': 0.1, 'c2': 0.3, 'w': 0.9, 'k': 5, 'p': 2}
2021-01-30 17:10:41,493 - pyswarms.single.local_best - INFO - Optimization finished | best cost: 669.2118470484579, best pos: [1.84560133e+00 9.87611778e-01 8.65346794e+01 2.20913633e-01
 2.45638437e-07 4.30902280e-06 1.72865797e-06]
2021-01-30 17:10:41,526 - pyswarms.single.local_best - INFO - Optimize for 500 iters with {'c1': 0.1, 'c2': 0.3, 'w': 0.9, 'k': 5, 'p': 2}
2021-01-30 17:11:10,012 - pyswarms.single.local_best - INFO - Optimization finished | best cost: 653.0004935263091, best pos: [1.15501401e+00 9.84651305e-01 1.06004205e+02 2.13958128e-01
 1.03321997e-06 6.52095269e-06 5.95448339e-06]
2021-01-30 17:11:10,048 - pyswarms.single.local_best - INFO - Optimize for 500 iters with {'c1': 0.1, 'c2': 0.3, 'w': 0.9, 'k': 5, 'p': 2}
2021-01-30 17:11:39,728 - pyswarms.single.local_best - INFO - Optimization finished | best cost: 659.9892149224859, best pos: [1.03348367e+00 6.15513166e-01 8.59797323e+01 5.36411139e-01
 4.25582190e-06 3.81818673e-06 1.91543030e-06]
2021-01-30 17:11:39,761 - pyswarms.single.local_best - INFO - Optimize for 500 iters with {'c1': 0.1, 'c2': 0.3, 'w': 0.9, 'k': 5, 'p': 2}
2021-01-30 17:12:08,670 - pyswarms.single.local_best - INFO - Optimization finished | best cost: 638.9638994624183, best pos: [1.55286063e+00 1.22441367e+00 1.03486449e+02 1.11698570e-01
 2.70693344e-06 4.50328952e-06 3.77181992e-06]
2021-01-30 17:12:08,702 - pyswarms.single.local_best - INFO - Optimize for 500 iters with {'c1': 0.1, 'c2': 0.3, 'w': 0.9, 'k': 5, 'p': 2}
2021-01-30 17:12:36,590 - pyswarms.single.local_best - INFO - Optimization finished | best cost: 634.7607759274998, best pos: [1.17084984e+00 8.00858094e-01 9.56779413e+01 3.26658391e-01
 8.82441147e-08 2.47981342e-06 3.87931247e-06]
2021-01-30 17:12:36,625 - pyswarms.single.local_best - INFO - Optimize for 500 iters with {'c1': 0.1, 'c2': 0.3, 'w': 0.9, 'k': 5, 'p': 2}
2021-01-30 17:13:05,427 - pyswarms.single.local_best - INFO - Optimization finished | best cost: 634.935821284912, best pos: [1.89608524e+00 9.65235458e-01 8.59806191e+01 2.36749301e-01
 1.17355542e-06 3.66318329e-06 1.12707639e-06]
2021-01-30 17:13:05,461 - pyswarms.single.local_best - INFO - Optimize for 500 iters with {'c1': 0.1, 'c2': 0.3, 'w': 0.9, 'k': 5, 'p': 2}
2021-01-30 17:13:34,828 - pyswarms.single.local_best - INFO - Optimization finished | best cost: 600.8513173070846, best pos: [9.30028226e-01 7.16112395e-01 1.01484359e+02 3.81228889e-01
 2.64608937e-07 4.91395369e-06 6.09028144e-06]
2021-01-30 17:13:34,860 - pyswarms.single.local_best - INFO - Optimize for 500 iters with {'c1': 0.1, 'c2': 0.3, 'w': 0.9, 'k': 5, 'p': 2}
2021-01-30 17:14:03,992 - pyswarms.single.local_best - INFO - Optimization finished | best cost: 652.245804073096, best pos: [1.62242984e+00 9.25487901e-01 9.41226128e+01 2.45208224e-01
 1.86724082e-07 2.85380813e-06 1.21122438e-06]
2021-01-30 17:14:04,028 - pyswarms.single.local_best - INFO - Optimize for 500 iters with {'c1': 0.1, 'c2': 0.3, 'w': 0.9, 'k': 5, 'p': 2}
2021-01-30 17:14:33,926 - pyswarms.single.local_best - INFO - Optimization finished | best cost: 632.7279337713146, best pos: [8.40265970e-01 5.98865258e-01 9.62887357e+01 5.18672633e-01
 9.80492952e-08 4.06710320e-06 5.85104343e-06]
2021-01-30 17:14:33,962 - pyswarms.single.local_best - INFO - Optimize for 500 iters with {'c1': 0.1, 'c2': 0.3, 'w': 0.9, 'k': 5, 'p': 2}
2021-01-30 17:15:04,055 - pyswarms.single.local_best - INFO - Optimization finished | best cost: 659.7352689382853, best pos: [1.27870683e+00 8.43319917e-01 9.72359824e+01 2.96515434e-01
 3.85451425e-06 5.03453802e-06 8.15770611e-07]
2021-01-30 17:15:04,096 - pyswarms.single.local_best - INFO - Optimize for 500 iters with {'c1': 0.1, 'c2': 0.3, 'w': 0.9, 'k': 5, 'p': 2}
2021-01-30 17:15:32,258 - pyswarms.single.local_best - INFO - Optimization finished | best cost: 706.5427389441909, best pos: [8.80707515e-01 5.44000394e-01 9.51058442e+01 6.09910337e-01
 3.40084519e-06 5.52638081e-06 1.64504042e-07]
2021-01-30 17:15:32,295 - pyswarms.single.local_best - INFO - Optimize for 500 iters with {'c1': 0.1, 'c2': 0.3, 'w': 0.9, 'k': 5, 'p': 2}
2021-01-30 17:16:01,257 - pyswarms.single.local_best - INFO - Optimization finished | best cost: 638.333930474533, best pos: [1.67217285e+00 1.13972552e+00 9.98129763e+01 1.41597383e-01
 1.58028494e-06 5.67599904e-06 1.74347201e-06]
2021-01-30 17:16:01,301 - pyswarms.single.local_best - INFO - Optimize for 500 iters with {'c1': 0.1, 'c2': 0.3, 'w': 0.9, 'k': 5, 'p': 2}
2021-01-30 17:16:29,793 - pyswarms.single.local_best - INFO - Optimization finished | best cost: 675.6302488096477, best pos: [1.08804860e+00 6.87233095e-01 9.69614607e+01 4.27467796e-01
 1.05302787e-06 5.20477012e-06 9.61417980e-07]
2021-01-30 17:16:29,829 - pyswarms.single.local_best - INFO - Optimize for 500 iters with {'c1': 0.1, 'c2': 0.3, 'w': 0.9, 'k': 5, 'p': 2}
2021-01-30 17:16:58,436 - pyswarms.single.local_best - INFO - Optimization finished | best cost: 626.7282993138558, best pos: [1.32365483e+00 8.40417195e-01 8.68182869e+01 3.06707081e-01
 2.77199074e-06 4.25651285e-06 3.34172404e-06]
2021-01-30 17:16:58,472 - pyswarms.single.local_best - INFO - Optimize for 500 iters with {'c1': 0.1, 'c2': 0.3, 'w': 0.9, 'k': 5, 'p': 2}
2021-01-30 17:17:26,887 - pyswarms.single.local_best - INFO - Optimization finished | best cost: 649.6291385879452, best pos: [8.16947874e-01 5.75088411e-01 9.81396662e+01 5.56850304e-01
 3.72825243e-06 2.41251186e-06 4.13729380e-06]
2021-01-30 17:17:26,917 - pyswarms.single.local_best - INFO - Optimize for 500 iters with {'c1': 0.1, 'c2': 0.3, 'w': 0.9, 'k': 5, 'p': 2}
2021-01-30 17:17:58,225 - pyswarms.single.local_best - INFO - Optimization finished | best cost: 634.8746790659236, best pos: [1.52343541e+00 1.30692516e+00 1.03043075e+02 8.99778577e-02
 1.28845260e-07 3.09449483e-06 6.40797667e-06]
2021-01-30 17:17:58,256 - pyswarms.single.local_best - INFO - Optimize for 500 iters with {'c1': 0.1, 'c2': 0.3, 'w': 0.9, 'k': 5, 'p': 2}
2021-01-30 17:18:27,773 - pyswarms.single.local_best - INFO - Optimization finished | best cost: 680.3341109324684, best pos: [1.49061939e+00 1.20863371e+00 1.03236190e+02 1.30519936e-01
 3.12837358e-06 6.48317918e-06 2.96084636e-06]
2021-01-30 17:18:27,807 - pyswarms.single.local_best - INFO - Optimize for 500 iters with {'c1': 0.1, 'c2': 0.3, 'w': 0.9, 'k': 5, 'p': 2}
2021-01-30 17:18:57,375 - pyswarms.single.local_best - INFO - Optimization finished | best cost: 626.2110729545251, best pos: [1.12761107e+00 8.49565156e-01 9.98004832e+01 2.99406939e-01
 3.33806761e-06 3.35407388e-06 2.99460117e-06]
2021-01-30 17:18:57,410 - pyswarms.single.local_best - INFO - Optimize for 500 iters with {'c1': 0.1, 'c2': 0.3, 'w': 0.9, 'k': 5, 'p': 2}
2021-01-30 17:19:25,488 - pyswarms.single.local_best - INFO - Optimization finished | best cost: 615.8032541884925, best pos: [1.03541945e+00 6.59471928e-01 9.31665429e+01 4.37396324e-01
 5.86379575e-08 1.47790898e-06 5.21583259e-06]
2021-01-30 17:19:25,521 - pyswarms.single.local_best - INFO - Optimize for 500 iters with {'c1': 0.1, 'c2': 0.3, 'w': 0.9, 'k': 5, 'p': 2}
2021-01-30 17:19:53,894 - pyswarms.single.local_best - INFO - Optimization finished | best cost: 638.3645984098209, best pos: [8.13837867e-01 5.65863241e-01 9.37281864e+01 5.72743608e-01
 9.44929096e-07 4.63031629e-06 5.11618842e-06]
2021-01-30 17:19:53,930 - pyswarms.single.local_best - INFO - Optimize for 500 iters with {'c1': 0.1, 'c2': 0.3, 'w': 0.9, 'k': 5, 'p': 2}
2021-01-30 17:20:22,501 - pyswarms.single.local_best - INFO - Optimization finished | best cost: 700.9256919688451, best pos: [1.79469616e+00 1.41776513e+00 9.89539480e+01 6.66213712e-02
 8.90181554e-07 1.75399159e-06 3.80788852e-06]
2021-01-30 17:20:22,534 - pyswarms.single.local_best - INFO - Optimize for 500 iters with {'c1': 0.1, 'c2': 0.3, 'w': 0.9, 'k': 5, 'p': 2}
2021-01-30 17:20:51,612 - pyswarms.single.local_best - INFO - Optimization finished | best cost: 612.7790934722182, best pos: [9.79705392e-01 7.55841283e-01 9.84650350e+01 3.48894120e-01
 3.21269568e-06 4.24465856e-06 6.47121857e-06]
2021-01-30 17:20:51,645 - pyswarms.single.local_best - INFO - Optimize for 500 iters with {'c1': 0.1, 'c2': 0.3, 'w': 0.9, 'k': 5, 'p': 2}
2021-01-30 17:21:22,158 - pyswarms.single.local_best - INFO - Optimization finished | best cost: 612.8283777499943, best pos: [1.67224430e+00 1.14824197e+00 9.94854856e+01 1.36150354e-01
 2.44455057e-06 2.78783310e-06 2.28079143e-06]
2021-01-30 17:21:22,194 - pyswarms.single.local_best - INFO - Optimize for 500 iters with {'c1': 0.1, 'c2': 0.3, 'w': 0.9, 'k': 5, 'p': 2}
2021-01-30 17:21:50,610 - pyswarms.single.local_best - INFO - Optimization finished | best cost: 609.2310975286518, best pos: [1.47837577e+00 1.02814027e+00 9.44059568e+01 1.98078102e-01
 1.51591065e-06 2.62550458e-06 2.82257730e-06]
2021-01-30 17:21:50,645 - pyswarms.single.local_best - INFO - Optimize for 500 iters with {'c1': 0.1, 'c2': 0.3, 'w': 0.9, 'k': 5, 'p': 2}
2021-01-30 17:22:17,864 - pyswarms.single.local_best - INFO - Optimization finished | best cost: 618.4906757793215, best pos: [1.10580535e+00 8.47342338e-01 1.00347059e+02 2.73235417e-01
 1.96992712e-06 5.71998098e-06 5.67470414e-06]
2021-01-30 17:22:17,897 - pyswarms.single.local_best - INFO - Optimize for 500 iters with {'c1': 0.1, 'c2': 0.3, 'w': 0.9, 'k': 5, 'p': 2}
2021-01-30 17:22:47,484 - pyswarms.single.local_best - INFO - Optimization finished | best cost: 642.1652304373251, best pos: [1.28251484e+00 1.05930179e+00 1.04409229e+02 1.77047525e-01
 6.81352759e-07 2.04674600e-06 5.47786551e-06]
2021-01-30 17:22:47,520 - pyswarms.single.local_best - INFO - Optimize for 500 iters with {'c1': 0.1, 'c2': 0.3, 'w': 0.9, 'k': 5, 'p': 2}
2021-01-30 17:23:14,819 - pyswarms.single.local_best - INFO - Optimization finished | best cost: 697.7549962405693, best pos: [1.58236535e+00 1.08063581e+00 9.71199151e+01 1.69788423e-01
 3.44781325e-07 5.52024413e-06 2.29472110e-06]
2021-01-30 17:23:14,854 - pyswarms.single.local_best - INFO - Optimize for 500 iters with {'c1': 0.1, 'c2': 0.3, 'w': 0.9, 'k': 5, 'p': 2}
2021-01-30 17:23:44,177 - pyswarms.single.local_best - INFO - Optimization finished | best cost: 670.5133928438524, best pos: [9.66231301e-01 7.66261273e-01 9.86185507e+01 3.54067897e-01
 1.02211887e-06 4.37070546e-06 6.40475144e-06]
2021-01-30 17:23:44,214 - pyswarms.single.local_best - INFO - Optimize for 500 iters with {'c1': 0.1, 'c2': 0.3, 'w': 0.9, 'k': 5, 'p': 2}
2021-01-30 17:24:12,057 - pyswarms.single.local_best - INFO - Optimization finished | best cost: 682.8463380013312, best pos: [8.25455974e-01 6.26385104e-01 1.05146444e+02 4.70098068e-01
 1.41637372e-06 3.75976259e-06 5.99556404e-06]
2021-01-30 17:24:12,088 - pyswarms.single.local_best - INFO - Optimize for 500 iters with {'c1': 0.1, 'c2': 0.3, 'w': 0.9, 'k': 5, 'p': 2}
2021-01-30 17:24:41,614 - pyswarms.single.local_best - INFO - Optimization finished | best cost: 630.9854491867068, best pos: [1.37706317e+00 1.07355376e+00 1.07100166e+02 1.59303834e-01
 1.27206263e-07 1.99640059e-06 4.67536068e-06]
2021-01-30 17:24:41,646 - pyswarms.single.local_best - INFO - Optimize for 500 iters with {'c1': 0.1, 'c2': 0.3, 'w': 0.9, 'k': 5, 'p': 2}
2021-01-30 17:25:10,409 - pyswarms.single.local_best - INFO - Optimization finished | best cost: 709.58950718913, best pos: [1.54527228e+00 9.81384024e-01 9.42267715e+01 2.05262352e-01
 1.54115978e-06 2.24319793e-06 2.81292404e-06]
2021-01-30 17:25:10,440 - pyswarms.single.local_best - INFO - Optimize for 500 iters with {'c1': 0.1, 'c2': 0.3, 'w': 0.9, 'k': 5, 'p': 2}
2021-01-30 17:25:38,822 - pyswarms.single.local_best - INFO - Optimization finished | best cost: 720.4147535957254, best pos: [1.73943836e+00 8.89035235e-01 9.36111588e+01 2.59656967e-01
 1.76065652e-06 3.67503751e-06 1.18709219e-07]
2021-01-30 17:25:38,857 - pyswarms.single.local_best - INFO - Optimize for 500 iters with {'c1': 0.1, 'c2': 0.3, 'w': 0.9, 'k': 5, 'p': 2}
2021-01-30 17:26:06,129 - pyswarms.single.local_best - INFO - Optimization finished | best cost: 607.3603324373246, best pos: [1.82422210e+00 9.62001134e-01 8.67712807e+01 2.39477970e-01
 4.33416401e-06 1.86348706e-06 7.95329384e-07]
2021-01-30 17:26:06,168 - pyswarms.single.local_best - INFO - Optimize for 500 iters with {'c1': 0.1, 'c2': 0.3, 'w': 0.9, 'k': 5, 'p': 2}
2021-01-30 17:26:36,642 - pyswarms.single.local_best - INFO - Optimization finished | best cost: 664.2569481761225, best pos: [1.23697937e+00 9.45177344e-01 1.04326211e+02 2.27921294e-01
 5.26005013e-06 3.36273346e-06 2.80377495e-06]
2021-01-30 17:26:36,673 - pyswarms.single.local_best - INFO - Optimize for 500 iters with {'c1': 0.1, 'c2': 0.3, 'w': 0.9, 'k': 5, 'p': 2}
2021-01-30 17:27:05,367 - pyswarms.single.local_best - INFO - Optimization finished | best cost: 697.8451453029656, best pos: [1.66716595e+00 1.05782759e+00 9.53351650e+01 1.88255289e-01
 1.46539188e-06 3.66513482e-06 1.21797327e-06]
2021-01-30 17:27:05,409 - pyswarms.single.local_best - INFO - Optimize for 500 iters with {'c1': 0.1, 'c2': 0.3, 'w': 0.9, 'k': 5, 'p': 2}
2021-01-30 17:27:33,230 - pyswarms.single.local_best - INFO - Optimization finished | best cost: 558.25958761636, best pos: [1.13590911e+00 1.29078277e+00 1.31900430e+02 1.81444749e-01
 1.01660384e-06 7.19949646e-07 1.72723992e-06]
2021-01-30 17:27:33,263 - pyswarms.single.local_best - INFO - Optimize for 500 iters with {'c1': 0.1, 'c2': 0.3, 'w': 0.9, 'k': 5, 'p': 2}
2021-01-30 17:28:03,819 - pyswarms.single.local_best - INFO - Optimization finished | best cost: 571.601054045197, best pos: [1.39880899e+00 1.80896699e+00 1.31169376e+02 8.62161810e-02
 1.59260296e-06 5.18187294e-07 1.67994263e-06]
2021-01-30 17:28:03,855 - pyswarms.single.local_best - INFO - Optimize for 500 iters with {'c1': 0.1, 'c2': 0.3, 'w': 0.9, 'k': 5, 'p': 2}
2021-01-30 17:28:32,102 - pyswarms.single.local_best - INFO - Optimization finished | best cost: 566.7384875859275, best pos: [1.12551509e+00 1.49433505e+00 1.37338946e+02 1.93024320e-01
 2.09812566e-07 1.15124586e-06 1.75831446e-06]
2021-01-30 17:28:32,139 - pyswarms.single.local_best - INFO - Optimize for 500 iters with {'c1': 0.1, 'c2': 0.3, 'w': 0.9, 'k': 5, 'p': 2}
2021-01-30 17:28:59,345 - pyswarms.single.local_best - INFO - Optimization finished | best cost: 548.2386896873502, best pos: [9.26641980e-01 1.14708473e+00 1.32549166e+02 2.94564947e-01
 1.37408532e-06 1.17304956e-06 1.43893426e-06]
2021-01-30 17:28:59,378 - pyswarms.single.local_best - INFO - Optimize for 500 iters with {'c1': 0.1, 'c2': 0.3, 'w': 0.9, 'k': 5, 'p': 2}
2021-01-30 17:29:28,083 - pyswarms.single.local_best - INFO - Optimization finished | best cost: 566.923725460819, best pos: [1.40010337e+00 1.67536007e+00 1.24407731e+02 8.55591934e-02
 1.57842861e-06 1.28860158e-06 1.47146432e-06]
2021-01-30 17:29:28,120 - pyswarms.single.local_best - INFO - Optimize for 500 iters with {'c1': 0.1, 'c2': 0.3, 'w': 0.9, 'k': 5, 'p': 2}
2021-01-30 17:29:56,682 - pyswarms.single.local_best - INFO - Optimization finished | best cost: 527.6954645839423, best pos: [1.16195741e+00 1.52455749e+00 1.31086422e+02 1.65143034e-01
 9.94747390e-07 9.97504580e-07 1.67038456e-06]
2021-01-30 17:29:56,718 - pyswarms.single.local_best - INFO - Optimize for 500 iters with {'c1': 0.1, 'c2': 0.3, 'w': 0.9, 'k': 5, 'p': 2}
2021-01-30 17:30:26,482 - pyswarms.single.local_best - INFO - Optimization finished | best cost: 535.0085762326622, best pos: [1.25698589e+00 1.72778566e+00 1.32906150e+02 1.28082747e-01
 9.28458494e-07 1.72660296e-06 1.73566399e-06]
2021-01-30 17:30:26,517 - pyswarms.single.local_best - INFO - Optimize for 500 iters with {'c1': 0.1, 'c2': 0.3, 'w': 0.9, 'k': 5, 'p': 2}
2021-01-30 17:30:53,583 - pyswarms.single.local_best - INFO - Optimization finished | best cost: 564.1012344956292, best pos: [1.04766156e+00 1.39539532e+00 1.32714272e+02 2.20375754e-01
 7.42167520e-07 9.74227950e-07 1.73824491e-06]
2021-01-30 17:30:53,618 - pyswarms.single.local_best - INFO - Optimize for 500 iters with {'c1': 0.1, 'c2': 0.3, 'w': 0.9, 'k': 5, 'p': 2}
2021-01-30 17:31:22,413 - pyswarms.single.local_best - INFO - Optimization finished | best cost: 544.0189819685654, best pos: [1.28955707e+00 1.54366996e+00 1.32380511e+02 1.24539523e-01
 5.96985692e-07 4.84445183e-07 1.78338477e-06]
2021-01-30 17:31:22,449 - pyswarms.single.local_best - INFO - Optimize for 500 iters with {'c1': 0.1, 'c2': 0.3, 'w': 0.9, 'k': 5, 'p': 2}
2021-01-30 17:31:51,432 - pyswarms.single.local_best - INFO - Optimization finished | best cost: 520.0559769137861, best pos: [1.24710051e+00 1.64945720e+00 1.29785104e+02 1.37410965e-01
 5.65461628e-07 1.45374057e-06 1.46348508e-06]
2021-01-30 17:31:51,467 - pyswarms.single.local_best - INFO - Optimize for 500 iters with {'c1': 0.1, 'c2': 0.3, 'w': 0.9, 'k': 5, 'p': 2}
2021-01-30 17:32:19,943 - pyswarms.single.local_best - INFO - Optimization finished | best cost: 542.4331666541136, best pos: [1.19888644e+00 1.60118345e+00 1.32204493e+02 1.57331926e-01
 4.25607733e-07 9.54575909e-07 1.63692427e-06]
2021-01-30 17:32:19,977 - pyswarms.single.local_best - INFO - Optimize for 500 iters with {'c1': 0.1, 'c2': 0.3, 'w': 0.9, 'k': 5, 'p': 2}
2021-01-30 17:32:49,338 - pyswarms.single.local_best - INFO - Optimization finished | best cost: 604.2166268440303, best pos: [1.13349319e+00 1.53546019e+00 1.30587523e+02 1.72874609e-01
 1.76622766e-06 1.11448747e-06 1.67138459e-06]
2021-01-30 17:32:49,374 - pyswarms.single.local_best - INFO - Optimize for 500 iters with {'c1': 0.1, 'c2': 0.3, 'w': 0.9, 'k': 5, 'p': 2}
2021-01-30 17:33:17,890 - pyswarms.single.local_best - INFO - Optimization finished | best cost: 514.5639912503402, best pos: [1.22677302e+00 1.77870041e+00 1.30829543e+02 1.33104624e-01
 1.04066038e-06 7.96081692e-07 1.78289422e-06]
2021-01-30 17:33:17,933 - pyswarms.single.local_best - INFO - Optimize for 500 iters with {'c1': 0.1, 'c2': 0.3, 'w': 0.9, 'k': 5, 'p': 2}
2021-01-30 17:33:49,246 - pyswarms.single.local_best - INFO - Optimization finished | best cost: 550.9499041841921, best pos: [1.17483395e+00 1.45429251e+00 1.32010441e+02 1.62909440e-01
 1.05855844e-06 8.99610756e-07 1.64656031e-06]
2021-01-30 17:33:49,285 - pyswarms.single.local_best - INFO - Optimize for 500 iters with {'c1': 0.1, 'c2': 0.3, 'w': 0.9, 'k': 5, 'p': 2}
2021-01-30 17:34:16,537 - pyswarms.single.local_best - INFO - Optimization finished | best cost: 548.957635733354, best pos: [1.05351616e+00 1.39568797e+00 1.32541340e+02 2.12498992e-01
 1.50717735e-06 5.20891093e-07 1.72884613e-06]
2021-01-30 17:34:16,570 - pyswarms.single.local_best - INFO - Optimize for 500 iters with {'c1': 0.1, 'c2': 0.3, 'w': 0.9, 'k': 5, 'p': 2}
2021-01-30 17:34:46,078 - pyswarms.single.local_best - INFO - Optimization finished | best cost: 589.6295470458995, best pos: [9.66139364e-01 1.13576598e+00 1.34908268e+02 2.73389911e-01
 7.54357138e-07 1.33982682e-06 1.77704571e-06]
2021-01-30 17:34:46,114 - pyswarms.single.local_best - INFO - Optimize for 500 iters with {'c1': 0.1, 'c2': 0.3, 'w': 0.9, 'k': 5, 'p': 2}
2021-01-30 17:35:14,030 - pyswarms.single.local_best - INFO - Optimization finished | best cost: 522.4226673684014, best pos: [1.27148047e+00 1.58617803e+00 1.33965662e+02 1.34509925e-01
 8.77926676e-07 3.56518113e-07 1.60517192e-06]
2021-01-30 17:35:14,066 - pyswarms.single.local_best - INFO - Optimize for 500 iters with {'c1': 0.1, 'c2': 0.3, 'w': 0.9, 'k': 5, 'p': 2}
2021-01-30 17:35:41,487 - pyswarms.single.local_best - INFO - Optimization finished | best cost: 474.92312315624696, best pos: [8.18024608e-01 1.12928395e+00 1.30903080e+02 3.54207274e-01
 6.78133782e-07 1.40128993e-06 1.78120725e-06]
2021-01-30 17:35:41,524 - pyswarms.single.local_best - INFO - Optimize for 500 iters with {'c1': 0.1, 'c2': 0.3, 'w': 0.9, 'k': 5, 'p': 2}
2021-01-30 17:36:08,188 - pyswarms.single.local_best - INFO - Optimization finished | best cost: 556.5179202450603, best pos: [1.19422998e+00 1.55473480e+00 1.29795167e+02 1.51245724e-01
 9.95062971e-07 1.02342446e-06 1.63399169e-06]
2021-01-30 17:36:08,225 - pyswarms.single.local_best - INFO - Optimize for 500 iters with {'c1': 0.1, 'c2': 0.3, 'w': 0.9, 'k': 5, 'p': 2}
2021-01-30 17:36:37,467 - pyswarms.single.local_best - INFO - Optimization finished | best cost: 508.78858113285656, best pos: [1.32482552e+00 1.86099216e+00 1.33647986e+02 1.06620144e-01
 1.26161554e-06 8.71935888e-07 1.66172745e-06]
2021-01-30 17:36:37,502 - pyswarms.single.local_best - INFO - Optimize for 500 iters with {'c1': 0.1, 'c2': 0.3, 'w': 0.9, 'k': 5, 'p': 2}
2021-01-30 17:37:05,761 - pyswarms.single.local_best - INFO - Optimization finished | best cost: 571.3028793114843, best pos: [9.10835239e-01 1.74334321e+00 1.39964291e+02 3.11449079e-01
 8.05264621e-07 9.13086674e-07 1.67183389e-06]
2021-01-30 17:37:05,796 - pyswarms.single.local_best - INFO - Optimize for 500 iters with {'c1': 0.1, 'c2': 0.3, 'w': 0.9, 'k': 5, 'p': 2}
2021-01-30 17:37:35,104 - pyswarms.single.local_best - INFO - Optimization finished | best cost: 574.2386718607653, best pos: [1.05951039e+00 1.21085890e+00 1.29701985e+02 2.11459233e-01
 1.21812905e-06 1.45658998e-06 1.76296445e-06]
2021-01-30 17:37:35,137 - pyswarms.single.local_best - INFO - Optimize for 500 iters with {'c1': 0.1, 'c2': 0.3, 'w': 0.9, 'k': 5, 'p': 2}
2021-01-30 17:38:02,861 - pyswarms.single.local_best - INFO - Optimization finished | best cost: 498.9053212084165, best pos: [9.15763668e-01 1.36404153e+00 1.36737702e+02 2.89773122e-01
 1.77754636e-06 1.68187603e-06 1.64077477e-06]
2021-01-30 17:38:02,895 - pyswarms.single.local_best - INFO - Optimize for 500 iters with {'c1': 0.1, 'c2': 0.3, 'w': 0.9, 'k': 5, 'p': 2}
2021-01-30 17:38:30,800 - pyswarms.single.local_best - INFO - Optimization finished | best cost: 546.7756959308658, best pos: [1.11399530e+00 1.70348056e+00 1.36775766e+02 1.94362620e-01
 6.08684238e-07 1.36904308e-06 1.63331974e-06]
2021-01-30 17:38:30,834 - pyswarms.single.local_best - INFO - Optimize for 500 iters with {'c1': 0.1, 'c2': 0.3, 'w': 0.9, 'k': 5, 'p': 2}
2021-01-30 17:39:00,213 - pyswarms.single.local_best - INFO - Optimization finished | best cost: 532.131584235838, best pos: [1.23259403e+00 1.64619932e+00 1.32536591e+02 1.40289313e-01
 4.99838225e-07 1.37204581e-06 1.73476948e-06]
2021-01-30 17:39:00,249 - pyswarms.single.local_best - INFO - Optimize for 500 iters with {'c1': 0.1, 'c2': 0.3, 'w': 0.9, 'k': 5, 'p': 2}
2021-01-30 17:39:27,623 - pyswarms.single.local_best - INFO - Optimization finished | best cost: 544.9266455313259, best pos: [1.24180353e+00 1.70755506e+00 1.33717916e+02 1.39707711e-01
 1.91874762e-07 1.65017839e-06 1.76940715e-06]
2021-01-30 17:39:27,660 - pyswarms.single.local_best - INFO - Optimize for 500 iters with {'c1': 0.1, 'c2': 0.3, 'w': 0.9, 'k': 5, 'p': 2}
2021-01-30 17:39:54,338 - pyswarms.single.local_best - INFO - Optimization finished | best cost: 541.5932944514723, best pos: [1.05566993e+00 1.20010454e+00 1.24151402e+02 2.12691642e-01
 9.26887157e-07 1.21366582e-06 1.78274451e-06]
2021-01-30 17:39:54,374 - pyswarms.single.local_best - INFO - Optimize for 500 iters with {'c1': 0.1, 'c2': 0.3, 'w': 0.9, 'k': 5, 'p': 2}
2021-01-30 17:40:21,532 - pyswarms.single.local_best - INFO - Optimization finished | best cost: 559.7797536017715, best pos: [1.13743195e+00 1.56018817e+00 1.30024341e+02 1.68459408e-01
 1.59166186e-06 1.19620440e-06 1.69526321e-06]
2021-01-30 17:40:21,565 - pyswarms.single.local_best - INFO - Optimize for 500 iters with {'c1': 0.1, 'c2': 0.3, 'w': 0.9, 'k': 5, 'p': 2}
2021-01-30 17:40:49,537 - pyswarms.single.local_best - INFO - Optimization finished | best cost: 556.5922104488066, best pos: [1.23820444e+00 1.48711072e+00 1.32697725e+02 1.39922600e-01
 6.61503072e-07 1.39069861e-06 1.76188355e-06]
2021-01-30 17:40:49,575 - pyswarms.single.local_best - INFO - Optimize for 500 iters with {'c1': 0.1, 'c2': 0.3, 'w': 0.9, 'k': 5, 'p': 2}
2021-01-30 17:41:18,639 - pyswarms.single.local_best - INFO - Optimization finished | best cost: 593.2265763246044, best pos: [1.41570266e+00 1.58752948e+00 1.27373409e+02 8.56905716e-02
 3.85843364e-07 8.59634822e-07 1.64970167e-06]
2021-01-30 17:41:18,675 - pyswarms.single.local_best - INFO - Optimize for 500 iters with {'c1': 0.1, 'c2': 0.3, 'w': 0.9, 'k': 5, 'p': 2}
2021-01-30 17:41:49,849 - pyswarms.single.local_best - INFO - Optimization finished | best cost: 510.61457039033667, best pos: [1.18516151e+00 1.56227385e+00 1.29221748e+02 1.52919348e-01
 1.64380093e-06 7.62572654e-07 1.50756006e-06]
2021-01-30 17:41:49,884 - pyswarms.single.local_best - INFO - Optimize for 500 iters with {'c1': 0.1, 'c2': 0.3, 'w': 0.9, 'k': 5, 'p': 2}
2021-01-30 17:42:18,930 - pyswarms.single.local_best - INFO - Optimization finished | best cost: 521.6693565520598, best pos: [9.44298617e-01 1.17302011e+00 1.30476126e+02 2.72727296e-01
 1.08041770e-06 1.65865271e-06 1.67449676e-06]
2021-01-30 17:42:18,965 - pyswarms.single.local_best - INFO - Optimize for 500 iters with {'c1': 0.1, 'c2': 0.3, 'w': 0.9, 'k': 5, 'p': 2}
2021-01-30 17:42:46,311 - pyswarms.single.local_best - INFO - Optimization finished | best cost: 584.3250973509051, best pos: [9.37918363e-01 1.20227438e+00 1.29829048e+02 2.71692145e-01
 1.69340115e-06 1.48923953e-06 1.68925023e-06]
2021-01-30 17:42:46,346 - pyswarms.single.local_best - INFO - Optimize for 500 iters with {'c1': 0.1, 'c2': 0.3, 'w': 0.9, 'k': 5, 'p': 2}
2021-01-30 17:43:16,101 - pyswarms.single.local_best - INFO - Optimization finished | best cost: 531.3484823554695, best pos: [1.23474083e+00 1.63835126e+00 1.30906737e+02 1.34411020e-01
 1.44499764e-06 1.50691532e-06 1.63687530e-06]
2021-01-30 17:43:16,132 - pyswarms.single.local_best - INFO - Optimize for 500 iters with {'c1': 0.1, 'c2': 0.3, 'w': 0.9, 'k': 5, 'p': 2}
2021-01-30 17:43:44,307 - pyswarms.single.local_best - INFO - Optimization finished | best cost: 567.6693333541131, best pos: [1.19886052e+00 1.45020130e+00 1.32346121e+02 1.51587349e-01
 1.26868249e-06 1.51583796e-06 1.54997602e-06]
2021-01-30 17:43:44,349 - pyswarms.single.local_best - INFO - Optimize for 500 iters with {'c1': 0.1, 'c2': 0.3, 'w': 0.9, 'k': 5, 'p': 2}
2021-01-30 17:44:12,949 - pyswarms.single.local_best - INFO - Optimization finished | best cost: 519.5879601698191, best pos: [9.86404732e-01 1.20741479e+00 1.31198307e+02 2.52916729e-01
 6.96325422e-07 9.59385053e-07 1.74117096e-06]
2021-01-30 17:44:12,982 - pyswarms.single.local_best - INFO - Optimize for 500 iters with {'c1': 0.1, 'c2': 0.3, 'w': 0.9, 'k': 5, 'p': 2}
2021-01-30 17:44:40,543 - pyswarms.single.local_best - INFO - Optimization finished | best cost: 525.3788816905845, best pos: [1.38788113e+00 1.74841746e+00 1.32493417e+02 1.02908386e-01
 6.16112639e-07 4.75451207e-07 1.30156440e-06]
2021-01-30 17:44:40,580 - pyswarms.single.local_best - INFO - Optimize for 500 iters with {'c1': 0.1, 'c2': 0.3, 'w': 0.9, 'k': 5, 'p': 2}
2021-01-30 17:45:09,975 - pyswarms.single.local_best - INFO - Optimization finished | best cost: 515.370486853204, best pos: [7.89222066e-01 1.03226468e+00 1.32951008e+02 3.88244281e-01
 1.64724365e-06 1.24445672e-06 1.76578447e-06]
2021-01-30 17:45:10,011 - pyswarms.single.local_best - INFO - Optimize for 500 iters with {'c1': 0.1, 'c2': 0.3, 'w': 0.9, 'k': 5, 'p': 2}
2021-01-30 17:45:40,230 - pyswarms.single.local_best - INFO - Optimization finished | best cost: 544.781556839703, best pos: [8.31006535e-01 1.04581545e+00 1.31587964e+02 3.54976860e-01
 1.64071503e-06 1.04683666e-06 1.65580362e-06]
2021-01-30 17:45:40,266 - pyswarms.single.local_best - INFO - Optimize for 500 iters with {'c1': 0.1, 'c2': 0.3, 'w': 0.9, 'k': 5, 'p': 2}
2021-01-30 17:46:10,426 - pyswarms.single.local_best - INFO - Optimization finished | best cost: 571.2853347621979, best pos: [1.35706173e+00 1.77975849e+00 1.36771764e+02 1.10269380e-01
 5.91974087e-07 5.67171609e-07 1.55706017e-06]
2021-01-30 17:46:10,460 - pyswarms.single.local_best - INFO - Optimize for 500 iters with {'c1': 0.1, 'c2': 0.3, 'w': 0.9, 'k': 5, 'p': 2}
2021-01-30 17:46:41,263 - pyswarms.single.local_best - INFO - Optimization finished | best cost: 568.2661572992608, best pos: [1.04469897e+00 1.23453795e+00 1.31996035e+02 2.22991502e-01
 4.12322096e-07 1.72035550e-06 1.76657957e-06]
2021-01-30 17:46:41,298 - pyswarms.single.local_best - INFO - Optimize for 500 iters with {'c1': 0.1, 'c2': 0.3, 'w': 0.9, 'k': 5, 'p': 2}
2021-01-30 17:47:09,211 - pyswarms.single.local_best - INFO - Optimization finished | best cost: 545.6035701716418, best pos: [1.15061469e+00 1.68476301e+00 1.36823291e+02 1.83039787e-01
 2.90261046e-07 1.38576989e-06 1.59022053e-06]
2021-01-30 17:47:09,241 - pyswarms.single.local_best - INFO - Optimize for 500 iters with {'c1': 0.1, 'c2': 0.3, 'w': 0.9, 'k': 5, 'p': 2}
2021-01-30 17:47:39,991 - pyswarms.single.local_best - INFO - Optimization finished | best cost: 499.91014078522267, best pos: [1.23011159e+00 1.70430927e+00 1.31168119e+02 1.37489362e-01
 8.71631885e-07 5.13017004e-07 1.71267120e-06]
2021-01-30 17:47:40,026 - pyswarms.single.local_best - INFO - Optimize for 500 iters with {'c1': 0.1, 'c2': 0.3, 'w': 0.9, 'k': 5, 'p': 2}
2021-01-30 17:48:07,589 - pyswarms.single.local_best - INFO - Optimization finished | best cost: 566.8546548332126, best pos: [1.08850569e+00 1.41986040e+00 1.29336854e+02 1.90644592e-01
 1.42194508e-06 8.23440967e-07 1.77081864e-06]
2021-01-30 17:48:07,626 - pyswarms.single.local_best - INFO - Optimize for 500 iters with {'c1': 0.1, 'c2': 0.3, 'w': 0.9, 'k': 5, 'p': 2}
2021-01-30 17:48:35,802 - pyswarms.single.local_best - INFO - Optimization finished | best cost: 520.2771171786821, best pos: [8.58133691e-01 9.92190641e-01 1.31205166e+02 3.36444084e-01
 1.41092516e-06 8.14964138e-07 1.77446368e-06]
2021-01-30 17:48:35,833 - pyswarms.single.local_best - INFO - Optimize for 500 iters with {'c1': 0.1, 'c2': 0.3, 'w': 0.9, 'k': 5, 'p': 2}
2021-01-30 17:49:03,372 - pyswarms.single.local_best - INFO - Optimization finished | best cost: 533.5049033402511, best pos: [1.11413652e+00 1.32447311e+00 1.34572636e+02 1.93995956e-01
 1.78406055e-08 1.70400546e-06 1.73371442e-06]
2021-01-30 17:49:03,407 - pyswarms.single.local_best - INFO - Optimize for 500 iters with {'c1': 0.1, 'c2': 0.3, 'w': 0.9, 'k': 5, 'p': 2}
2021-01-30 17:49:34,310 - pyswarms.single.local_best - INFO - Optimization finished | best cost: 541.8603933628085, best pos: [1.31502886e+00 1.71034879e+00 1.32027665e+02 1.09404014e-01
 9.23543309e-07 6.80126108e-07 1.77593011e-06]
2021-01-30 17:49:34,346 - pyswarms.single.local_best - INFO - Optimize for 500 iters with {'c1': 0.1, 'c2': 0.3, 'w': 0.9, 'k': 5, 'p': 2}
2021-01-30 17:50:02,569 - pyswarms.single.local_best - INFO - Optimization finished | best cost: 549.245722885338, best pos: [9.20771597e-01 1.17533908e+00 1.31568369e+02 2.88163581e-01
 6.57240127e-07 1.45116652e-06 1.77019288e-06]
2021-01-30 17:50:02,607 - pyswarms.single.local_best - INFO - Optimize for 500 iters with {'c1': 0.1, 'c2': 0.3, 'w': 0.9, 'k': 5, 'p': 2}
2021-01-30 17:50:30,844 - pyswarms.single.local_best - INFO - Optimization finished | best cost: 540.0913076053705, best pos: [1.20034562e+00 1.53214616e+00 1.30263087e+02 1.49211855e-01
 9.82567332e-07 1.31216410e-06 1.68178544e-06]
2021-01-30 17:50:30,882 - pyswarms.single.local_best - INFO - Optimize for 500 iters with {'c1': 0.1, 'c2': 0.3, 'w': 0.9, 'k': 5, 'p': 2}
2021-01-30 17:50:57,337 - pyswarms.single.local_best - INFO - Optimization finished | best cost: 533.1535456447016, best pos: [9.20264377e-01 1.15958227e+00 1.32135374e+02 2.90233774e-01
 1.18615766e-06 1.16657522e-06 1.73179282e-06]
2021-01-30 17:50:57,372 - pyswarms.single.local_best - INFO - Optimize for 500 iters with {'c1': 0.1, 'c2': 0.3, 'w': 0.9, 'k': 5, 'p': 2}
2021-01-30 17:51:26,466 - pyswarms.single.local_best - INFO - Optimization finished | best cost: 551.2237459929631, best pos: [9.07447742e-01 1.15486657e+00 1.30777910e+02 2.97206575e-01
 9.09745618e-07 1.64987764e-06 1.73061740e-06]
2021-01-30 17:51:26,503 - pyswarms.single.local_best - INFO - Optimize for 500 iters with {'c1': 0.1, 'c2': 0.3, 'w': 0.9, 'k': 5, 'p': 2}
2021-01-30 17:51:53,755 - pyswarms.single.local_best - INFO - Optimization finished | best cost: 512.9926797947029, best pos: [7.27650727e-01 8.69754326e-01 1.32779454e+02 4.49459102e-01
 1.32071022e-06 1.37364896e-06 1.75668427e-06]
2021-01-30 17:51:53,791 - pyswarms.single.local_best - INFO - Optimize for 500 iters with {'c1': 0.1, 'c2': 0.3, 'w': 0.9, 'k': 5, 'p': 2}
2021-01-30 17:52:23,629 - pyswarms.single.local_best - INFO - Optimization finished | best cost: 557.010771010983, best pos: [1.17812352e+00 1.47433491e+00 1.32056744e+02 1.68927416e-01
 2.44689416e-07 1.76299279e-07 1.67781293e-06]
2021-01-30 17:52:23,666 - pyswarms.single.local_best - INFO - Optimize for 500 iters with {'c1': 0.1, 'c2': 0.3, 'w': 0.9, 'k': 5, 'p': 2}
2021-01-30 17:52:51,320 - pyswarms.single.local_best - INFO - Optimization finished | best cost: 569.9328966828488, best pos: [8.42712134e-01 1.21577806e+00 1.37045429e+02 3.56992934e-01
 1.00958496e-06 1.32692030e-06 1.68908604e-06]
2021-01-30 17:52:51,355 - pyswarms.single.local_best - INFO - Optimize for 500 iters with {'c1': 0.1, 'c2': 0.3, 'w': 0.9, 'k': 5, 'p': 2}
2021-01-30 17:53:20,509 - pyswarms.single.local_best - INFO - Optimization finished | best cost: 551.5481853352974, best pos: [1.05984813e+00 1.65901939e+00 1.37718536e+02 2.15941899e-01
 1.22529319e-06 1.03184660e-06 1.67924048e-06]
2021-01-30 17:53:20,546 - pyswarms.single.local_best - INFO - Optimize for 500 iters with {'c1': 0.1, 'c2': 0.3, 'w': 0.9, 'k': 5, 'p': 2}
2021-01-30 17:53:50,055 - pyswarms.single.local_best - INFO - Optimization finished | best cost: 527.5302084113841, best pos: [1.13227880e+00 1.65318462e+00 1.37502005e+02 1.85985675e-01
 4.69416400e-07 6.28863647e-07 1.75267065e-06]
2021-01-30 17:53:50,093 - pyswarms.single.local_best - INFO - Optimize for 500 iters with {'c1': 0.1, 'c2': 0.3, 'w': 0.9, 'k': 5, 'p': 2}
2021-01-30 17:54:19,949 - pyswarms.single.local_best - INFO - Optimization finished | best cost: 535.9449221085224, best pos: [9.99091594e-01 1.31583428e+00 1.31049610e+02 2.39016397e-01
 1.33053806e-06 1.04683080e-06 1.75575531e-06]
2021-01-30 17:54:19,985 - pyswarms.single.local_best - INFO - Optimize for 500 iters with {'c1': 0.1, 'c2': 0.3, 'w': 0.9, 'k': 5, 'p': 2}
2021-01-30 17:54:49,048 - pyswarms.single.local_best - INFO - Optimization finished | best cost: 516.4593037832046, best pos: [9.05045438e-01 1.26216571e+00 1.32293668e+02 2.93684237e-01
 1.40792246e-06 1.57846367e-06 1.73359837e-06]
2021-01-30 17:54:49,084 - pyswarms.single.local_best - INFO - Optimize for 500 iters with {'c1': 0.1, 'c2': 0.3, 'w': 0.9, 'k': 5, 'p': 2}
2021-01-30 17:55:18,557 - pyswarms.single.local_best - INFO - Optimization finished | best cost: 548.1961979952682, best pos: [1.30722014e+00 1.68772458e+00 1.30448055e+02 1.17300815e-01
 9.29007847e-07 9.04308172e-07 1.54208655e-06]
2021-01-30 17:55:18,593 - pyswarms.single.local_best - INFO - Optimize for 500 iters with {'c1': 0.1, 'c2': 0.3, 'w': 0.9, 'k': 5, 'p': 2}
2021-01-30 17:55:46,082 - pyswarms.single.local_best - INFO - Optimization finished | best cost: 563.6136927937612, best pos: [9.29351763e-01 1.60290990e+00 1.38318151e+02 3.04925981e-01
 8.52641034e-07 7.95244159e-07 1.51406819e-06]
2021-01-30 17:55:46,117 - pyswarms.single.local_best - INFO - Optimize for 500 iters with {'c1': 0.1, 'c2': 0.3, 'w': 0.9, 'k': 5, 'p': 2}
2021-01-30 17:56:13,457 - pyswarms.single.local_best - INFO - Optimization finished | best cost: 542.1359694584664, best pos: [1.19414125e+00 1.54637733e+00 1.29750039e+02 1.57456141e-01
 7.91494806e-07 1.35195904e-06 1.53445986e-06]
2021-01-30 17:56:13,494 - pyswarms.single.local_best - INFO - Optimize for 500 iters with {'c1': 0.1, 'c2': 0.3, 'w': 0.9, 'k': 5, 'p': 2}
2021-01-30 17:56:44,522 - pyswarms.single.local_best - INFO - Optimization finished | best cost: 555.2906711036612, best pos: [1.10883515e+00 1.49978981e+00 1.29648713e+02 1.74920954e-01
 1.77071542e-06 1.30878013e-06 1.75755071e-06]
2021-01-30 17:56:44,556 - pyswarms.single.local_best - INFO - Optimize for 500 iters with {'c1': 0.1, 'c2': 0.3, 'w': 0.9, 'k': 5, 'p': 2}
2021-01-30 17:57:15,500 - pyswarms.single.local_best - INFO - Optimization finished | best cost: 525.4348151622381, best pos: [1.18051799e+00 1.57110607e+00 1.31681855e+02 1.56474412e-01
 9.94134897e-07 1.05533860e-06 1.66324541e-06]
2021-01-30 17:57:15,535 - pyswarms.single.local_best - INFO - Optimize for 500 iters with {'c1': 0.1, 'c2': 0.3, 'w': 0.9, 'k': 5, 'p': 2}
2021-01-30 17:57:45,448 - pyswarms.single.local_best - INFO - Optimization finished | best cost: 515.1225559758443, best pos: [1.12698268e+00 1.53116070e+00 1.32180562e+02 1.73313961e-01
 1.62228349e-06 1.53861863e-06 1.71783256e-06]
2021-01-30 17:57:45,485 - pyswarms.single.local_best - INFO - Optimize for 500 iters with {'c1': 0.1, 'c2': 0.3, 'w': 0.9, 'k': 5, 'p': 2}
2021-01-30 17:58:14,319 - pyswarms.single.local_best - INFO - Optimization finished | best cost: 536.4169251652961, best pos: [1.04040234e+00 1.33978096e+00 1.32035238e+02 2.24784457e-01
 8.61285417e-07 7.96875507e-07 1.73407715e-06]
2021-01-30 17:58:14,356 - pyswarms.single.local_best - INFO - Optimize for 500 iters with {'c1': 0.1, 'c2': 0.3, 'w': 0.9, 'k': 5, 'p': 2}
2021-01-30 17:58:43,724 - pyswarms.single.local_best - INFO - Optimization finished | best cost: 553.501268655119, best pos: [1.27430337e+00 1.47841641e+00 1.23055787e+02 1.16916633e-01
 8.36940358e-07 1.07364453e-06 1.72401709e-06]
2021-01-30 17:58:43,758 - pyswarms.single.local_best - INFO - Optimize for 500 iters with {'c1': 0.1, 'c2': 0.3, 'w': 0.9, 'k': 5, 'p': 2}
2021-01-30 17:59:13,878 - pyswarms.single.local_best - INFO - Optimization finished | best cost: 557.8366304359141, best pos: [9.92294333e-01 1.35805538e+00 1.32623394e+02 2.37813208e-01
 1.50993250e-06 1.47441904e-06 1.76243896e-06]
2021-01-30 17:59:13,913 - pyswarms.single.local_best - INFO - Optimize for 500 iters with {'c1': 0.1, 'c2': 0.3, 'w': 0.9, 'k': 5, 'p': 2}
2021-01-30 17:59:41,913 - pyswarms.single.local_best - INFO - Optimization finished | best cost: 584.8069207037208, best pos: [1.41985713e+00 1.69132381e+00 1.30035661e+02 8.90566510e-02
 6.99525044e-07 3.21529302e-07 1.49229177e-06]
2021-01-30 17:59:41,950 - pyswarms.single.local_best - INFO - Optimize for 500 iters with {'c1': 0.1, 'c2': 0.3, 'w': 0.9, 'k': 5, 'p': 2}
2021-01-30 18:00:10,308 - pyswarms.single.local_best - INFO - Optimization finished | best cost: 591.7806186285849, best pos: [1.08834933e+00 1.19994080e+00 1.32392467e+02 2.08702774e-01
 1.18366734e-07 1.76108545e-06 1.74861943e-06]
2021-01-30 18:00:10,346 - pyswarms.single.local_best - INFO - Optimize for 500 iters with {'c1': 0.1, 'c2': 0.3, 'w': 0.9, 'k': 5, 'p': 2}
2021-01-30 18:00:39,848 - pyswarms.single.local_best - INFO - Optimization finished | best cost: 565.0261285290027, best pos: [1.11610467e+00 8.09410392e-01 9.79291081e+01 3.75191197e-01
 1.22263641e-06 5.18495587e-07 1.11257674e-07]
2021-01-30 18:00:39,881 - pyswarms.single.local_best - INFO - Optimize for 500 iters with {'c1': 0.1, 'c2': 0.3, 'w': 0.9, 'k': 5, 'p': 2}
2021-01-30 18:01:07,527 - pyswarms.single.local_best - INFO - Optimization finished | best cost: 524.2290913881251, best pos: [8.92751571e-01 1.09746130e+00 1.31026474e+02 3.05010317e-01
 1.25549455e-06 1.67392477e-06 1.72460405e-06]
2021-01-30 18:01:07,563 - pyswarms.single.local_best - INFO - Optimize for 500 iters with {'c1': 0.1, 'c2': 0.3, 'w': 0.9, 'k': 5, 'p': 2}
2021-01-30 18:01:38,128 - pyswarms.single.local_best - INFO - Optimization finished | best cost: 575.5654016156848, best pos: [1.44803624e+00 1.83617319e+00 1.30127683e+02 8.69292353e-02
 7.56940819e-07 2.44419116e-07 1.21436818e-06]
2021-01-30 18:01:38,165 - pyswarms.single.local_best - INFO - Optimize for 500 iters with {'c1': 0.1, 'c2': 0.3, 'w': 0.9, 'k': 5, 'p': 2}
2021-01-30 18:02:05,551 - pyswarms.single.local_best - INFO - Optimization finished | best cost: 581.8259738906822, best pos: [7.07910466e-01 9.05341598e-01 1.32118230e+02 4.63416278e-01
 1.40261061e-06 1.57072095e-06 1.76067405e-06]
2021-01-30 18:02:05,595 - pyswarms.single.local_best - INFO - Optimize for 500 iters with {'c1': 0.1, 'c2': 0.3, 'w': 0.9, 'k': 5, 'p': 2}
2021-01-30 18:02:33,679 - pyswarms.single.local_best - INFO - Optimization finished | best cost: 523.8790384422111, best pos: [6.94394598e-01 8.31993930e-01 1.30114663e+02 4.94416477e-01
 6.96348932e-07 1.04089822e-06 1.75275458e-06]
2021-01-30 18:02:33,713 - pyswarms.single.local_best - INFO - Optimize for 500 iters with {'c1': 0.1, 'c2': 0.3, 'w': 0.9, 'k': 5, 'p': 2}
2021-01-30 18:03:02,595 - pyswarms.single.local_best - INFO - Optimization finished | best cost: 527.1136714953254, best pos: [1.03578879e+00 1.36007318e+00 1.31386976e+02 2.22233359e-01
 1.44835015e-06 1.32274689e-06 1.61646423e-06]
2021-01-30 18:03:02,628 - pyswarms.single.local_best - INFO - Optimize for 500 iters with {'c1': 0.1, 'c2': 0.3, 'w': 0.9, 'k': 5, 'p': 2}
2021-01-30 18:03:29,492 - pyswarms.single.local_best - INFO - Optimization finished | best cost: 580.6436364447106, best pos: [9.58166870e-01 1.29101472e+00 1.31534699e+02 2.60313510e-01
 1.09362896e-06 1.78103532e-06 1.72325173e-06]
2021-01-30 18:03:29,529 - pyswarms.single.local_best - INFO - Optimize for 500 iters with {'c1': 0.1, 'c2': 0.3, 'w': 0.9, 'k': 5, 'p': 2}
2021-01-30 18:04:01,687 - pyswarms.single.local_best - INFO - Optimization finished | best cost: 562.0065086159084, best pos: [1.17110874e+00 1.60758820e+00 1.32236320e+02 1.63419696e-01
 8.08342816e-07 7.07057557e-07 1.77030461e-06]
2021-01-30 18:04:01,718 - pyswarms.single.local_best - INFO - Optimize for 500 iters with {'c1': 0.1, 'c2': 0.3, 'w': 0.9, 'k': 5, 'p': 2}
2021-01-30 18:04:30,246 - pyswarms.single.local_best - INFO - Optimization finished | best cost: 546.7842232418584, best pos: [1.34789068e+00 1.53904948e+00 1.29438706e+02 1.06192760e-01
 2.61777255e-07 1.60050324e-06 1.62954499e-06]
2021-01-30 18:04:30,281 - pyswarms.single.local_best - INFO - Optimize for 500 iters with {'c1': 0.1, 'c2': 0.3, 'w': 0.9, 'k': 5, 'p': 2}
2021-01-30 18:04:59,701 - pyswarms.single.local_best - INFO - Optimization finished | best cost: 565.1672262949821, best pos: [1.06301638e+00 1.41816820e+00 1.30885685e+02 2.03729045e-01
 1.20311823e-06 1.55719935e-06 1.77882670e-06]
2021-01-30 18:04:59,731 - pyswarms.single.local_best - INFO - Optimize for 500 iters with {'c1': 0.1, 'c2': 0.3, 'w': 0.9, 'k': 5, 'p': 2}
2021-01-30 18:05:27,409 - pyswarms.single.local_best - INFO - Optimization finished | best cost: 555.423044750635, best pos: [9.90418373e-01 1.45956160e+00 1.36747584e+02 2.46856438e-01
 1.25750358e-06 1.61612264e-06 1.70153831e-06]
2021-01-30 18:05:27,442 - pyswarms.single.local_best - INFO - Optimize for 500 iters with {'c1': 0.1, 'c2': 0.3, 'w': 0.9, 'k': 5, 'p': 2}
2021-01-30 18:05:55,003 - pyswarms.single.local_best - INFO - Optimization finished | best cost: 550.3633661247618, best pos: [1.10629508e+00 1.40152540e+00 1.32030766e+02 1.83743153e-01
 1.71826014e-06 1.76420011e-06 1.67273569e-06]
2021-01-30 18:05:55,038 - pyswarms.single.local_best - INFO - Optimize for 500 iters with {'c1': 0.1, 'c2': 0.3, 'w': 0.9, 'k': 5, 'p': 2}
2021-01-30 18:06:23,793 - pyswarms.single.local_best - INFO - Optimization finished | best cost: 513.2722322312709, best pos: [1.27119972e+00 1.82392990e+00 1.31651739e+02 1.23849381e-01
 9.86889335e-08 1.73258463e-06 1.77018797e-06]
2021-01-30 18:06:23,827 - pyswarms.single.local_best - INFO - Optimize for 500 iters with {'c1': 0.1, 'c2': 0.3, 'w': 0.9, 'k': 5, 'p': 2}
2021-01-30 18:06:51,081 - pyswarms.single.local_best - INFO - Optimization finished | best cost: 561.554073938573, best pos: [6.29153810e-01 6.93517622e-01 1.30666299e+02 5.68518599e-01
 1.75717686e-06 1.56676150e-06 1.65713490e-06]
2021-01-30 18:06:51,115 - pyswarms.single.local_best - INFO - Optimize for 500 iters with {'c1': 0.1, 'c2': 0.3, 'w': 0.9, 'k': 5, 'p': 2}
2021-01-30 18:07:20,374 - pyswarms.single.local_best - INFO - Optimization finished | best cost: 567.0655846997172, best pos: [1.27134196e+00 1.72628141e+00 1.32197900e+02 1.35553021e-01
 6.52940809e-08 8.96623267e-07 1.57258975e-06]
2021-01-30 18:07:20,413 - pyswarms.single.local_best - INFO - Optimize for 500 iters with {'c1': 0.1, 'c2': 0.3, 'w': 0.9, 'k': 5, 'p': 2}
2021-01-30 18:07:50,006 - pyswarms.single.local_best - INFO - Optimization finished | best cost: 520.3388910176907, best pos: [1.19947063e+00 1.55894422e+00 1.31989368e+02 1.53592616e-01
 1.53833743e-06 1.01457752e-06 1.53768192e-06]
2021-01-30 18:07:50,039 - pyswarms.single.local_best - INFO - Optimize for 500 iters with {'c1': 0.1, 'c2': 0.3, 'w': 0.9, 'k': 5, 'p': 2}
2021-01-30 18:08:19,920 - pyswarms.single.local_best - INFO - Optimization finished | best cost: 523.7216076454342, best pos: [1.01533077e+00 1.25921141e+00 1.31953993e+02 2.42718338e-01
 7.94533414e-07 1.19631359e-06 1.43345568e-06]
2021-01-30 18:08:19,956 - pyswarms.single.local_best - INFO - Optimize for 500 iters with {'c1': 0.1, 'c2': 0.3, 'w': 0.9, 'k': 5, 'p': 2}
2021-01-30 18:08:48,105 - pyswarms.single.local_best - INFO - Optimization finished | best cost: 555.2841602985948, best pos: [1.08126614e+00 1.24626032e+00 1.37189115e+02 2.18297332e-01
 4.47607452e-07 3.62161749e-07 1.66103365e-06]
2021-01-30 18:08:48,138 - pyswarms.single.local_best - INFO - Optimize for 500 iters with {'c1': 0.1, 'c2': 0.3, 'w': 0.9, 'k': 5, 'p': 2}
2021-01-30 18:09:16,480 - pyswarms.single.local_best - INFO - Optimization finished | best cost: 564.0514631297385, best pos: [9.91850863e-01 1.30777464e+00 1.31858019e+02 2.42622710e-01
 1.03119772e-06 1.41044576e-06 1.76917150e-06]
2021-01-30 18:09:16,512 - pyswarms.single.local_best - INFO - Optimize for 500 iters with {'c1': 0.1, 'c2': 0.3, 'w': 0.9, 'k': 5, 'p': 2}
2021-01-30 18:09:45,388 - pyswarms.single.local_best - INFO - Optimization finished | best cost: 540.0364596211602, best pos: [9.39522002e-01 1.30061605e+00 1.33209299e+02 2.76055404e-01
 9.93566546e-07 1.36011771e-06 1.76933130e-06]
2021-01-30 18:09:45,421 - pyswarms.single.local_best - INFO - Optimize for 500 iters with {'c1': 0.1, 'c2': 0.3, 'w': 0.9, 'k': 5, 'p': 2}
2021-01-30 18:10:15,612 - pyswarms.single.local_best - INFO - Optimization finished | best cost: 581.7882137995987, best pos: [1.29127617e+00 1.43042085e+00 1.22829738e+02 1.19643231e-01
 8.52979838e-07 1.74680357e-06 1.66065597e-06]
2021-01-30 18:10:15,649 - pyswarms.single.local_best - INFO - Optimize for 500 iters with {'c1': 0.1, 'c2': 0.3, 'w': 0.9, 'k': 5, 'p': 2}
2021-01-30 18:10:44,867 - pyswarms.single.local_best - INFO - Optimization finished | best cost: 521.077691889747, best pos: [9.85617194e-01 1.31733307e+00 1.31944085e+02 2.46519575e-01
 1.34764333e-06 1.54887712e-06 1.70369561e-06]
2021-01-30 18:10:44,903 - pyswarms.single.local_best - INFO - Optimize for 500 iters with {'c1': 0.1, 'c2': 0.3, 'w': 0.9, 'k': 5, 'p': 2}
2021-01-30 18:11:13,258 - pyswarms.single.local_best - INFO - Optimization finished | best cost: 543.6940859494848, best pos: [1.13882021e+00 1.68501724e+00 1.37445587e+02 1.86933890e-01
 6.11671046e-07 6.43023408e-07 1.66440543e-06]
2021-01-30 18:11:13,302 - pyswarms.single.local_best - INFO - Optimize for 500 iters with {'c1': 0.1, 'c2': 0.3, 'w': 0.9, 'k': 5, 'p': 2}
2021-01-30 18:11:41,051 - pyswarms.single.local_best - INFO - Optimization finished | best cost: 508.43197110646736, best pos: [6.36091231e-01 7.44961137e-01 1.29578810e+02 5.64199424e-01
 7.53815445e-07 1.70309380e-06 1.70737444e-06]
2021-01-30 18:11:41,092 - pyswarms.single.local_best - INFO - Optimize for 500 iters with {'c1': 0.1, 'c2': 0.3, 'w': 0.9, 'k': 5, 'p': 2}
2021-01-30 18:12:09,257 - pyswarms.single.local_best - INFO - Optimization finished | best cost: 529.5184702472659, best pos: [1.06407307e+00 1.47557928e+00 1.31979353e+02 2.06694011e-01
 9.13819100e-07 1.10070972e-06 1.66176028e-06]
2021-01-30 18:12:09,290 - pyswarms.single.local_best - INFO - Optimize for 500 iters with {'c1': 0.1, 'c2': 0.3, 'w': 0.9, 'k': 5, 'p': 2}
2021-01-30 18:12:39,377 - pyswarms.single.local_best - INFO - Optimization finished | best cost: 557.7188985146167, best pos: [1.22930481e+00 1.47469476e+00 1.32595880e+02 1.49192760e-01
 8.36363613e-07 9.42419727e-07 1.51971063e-06]
2021-01-30 18:12:39,408 - pyswarms.single.local_best - INFO - Optimize for 500 iters with {'c1': 0.1, 'c2': 0.3, 'w': 0.9, 'k': 5, 'p': 2}
2021-01-30 18:13:09,297 - pyswarms.single.local_best - INFO - Optimization finished | best cost: 528.463162304437, best pos: [1.29939939e+00 1.63091942e+00 1.30367829e+02 1.15273526e-01
 1.43409143e-06 1.57081823e-06 1.51710556e-06]
2021-01-30 18:13:09,333 - pyswarms.single.local_best - INFO - Optimize for 500 iters with {'c1': 0.1, 'c2': 0.3, 'w': 0.9, 'k': 5, 'p': 2}
2021-01-30 18:13:39,598 - pyswarms.single.local_best - INFO - Optimization finished | best cost: 582.7992738993328, best pos: [7.07037926e-01 9.94057378e-01 1.37943537e+02 4.78430552e-01
 1.75649866e-06 8.71660964e-07 1.77381890e-06]
2021-01-30 18:13:39,632 - pyswarms.single.local_best - INFO - Optimize for 500 iters with {'c1': 0.1, 'c2': 0.3, 'w': 0.9, 'k': 5, 'p': 2}
2021-01-30 18:14:08,071 - pyswarms.single.local_best - INFO - Optimization finished | best cost: 511.87654307687905, best pos: [1.03361844e+00 1.34122492e+00 1.32417678e+02 2.21641698e-01
 1.64962969e-06 1.17254677e-06 1.60104862e-06]
2021-01-30 18:14:08,107 - pyswarms.single.local_best - INFO - Optimize for 500 iters with {'c1': 0.1, 'c2': 0.3, 'w': 0.9, 'k': 5, 'p': 2}
2021-01-30 18:14:36,624 - pyswarms.single.local_best - INFO - Optimization finished | best cost: 553.4849841173307, best pos: [1.21403333e+00 1.61524687e+00 1.30487752e+02 1.39944964e-01
 1.04866168e-06 1.12429686e-06 1.74148664e-06]
2021-01-30 18:14:36,662 - pyswarms.single.local_best - INFO - Optimize for 500 iters with {'c1': 0.1, 'c2': 0.3, 'w': 0.9, 'k': 5, 'p': 2}
2021-01-30 18:15:07,340 - pyswarms.single.local_best - INFO - Optimization finished | best cost: 522.5998402823202, best pos: [1.08155989e+00 1.37126309e+00 1.30488624e+02 2.07550727e-01
 5.94872243e-07 1.66403631e-06 1.45236491e-06]
2021-01-30 18:15:07,386 - pyswarms.single.local_best - INFO - Optimize for 500 iters with {'c1': 0.1, 'c2': 0.3, 'w': 0.9, 'k': 5, 'p': 2}
2021-01-30 18:15:34,439 - pyswarms.single.local_best - INFO - Optimization finished | best cost: 994.8808110886067, best pos: [1.49282930e+00 8.61394802e-01 1.07823134e+02 3.74385694e-01
 9.52340193e-07 1.00580117e-06 1.23757196e-06]
2021-01-30 18:15:34,472 - pyswarms.single.local_best - INFO - Optimize for 500 iters with {'c1': 0.1, 'c2': 0.3, 'w': 0.9, 'k': 5, 'p': 2}
2021-01-30 18:16:01,894 - pyswarms.single.local_best - INFO - Optimization finished | best cost: 873.714765386492, best pos: [1.41660102e+00 8.40582892e-01 1.07691885e+02 3.98184957e-01
 1.11606250e-06 1.10505932e-06 1.29812303e-06]
2021-01-30 18:16:01,928 - pyswarms.single.local_best - INFO - Optimize for 500 iters with {'c1': 0.1, 'c2': 0.3, 'w': 0.9, 'k': 5, 'p': 2}
2021-01-30 18:16:29,301 - pyswarms.single.local_best - INFO - Optimization finished | best cost: 908.8890725413506, best pos: [1.66914921e+00 9.05706969e-01 1.06923428e+02 3.45156969e-01
 6.51795456e-07 9.31938765e-07 8.08639614e-07]
2021-01-30 18:16:29,337 - pyswarms.single.local_best - INFO - Optimize for 500 iters with {'c1': 0.1, 'c2': 0.3, 'w': 0.9, 'k': 5, 'p': 2}
2021-01-30 18:16:57,366 - pyswarms.single.local_best - INFO - Optimization finished | best cost: 864.0700665211284, best pos: [1.49137518e+00 9.10829186e-01 1.08002015e+02 3.52595750e-01
 7.31258202e-07 1.31365003e-06 1.37112330e-06]
2021-01-30 18:16:57,403 - pyswarms.single.local_best - INFO - Optimize for 500 iters with {'c1': 0.1, 'c2': 0.3, 'w': 0.9, 'k': 5, 'p': 2}
2021-01-30 18:17:24,216 - pyswarms.single.local_best - INFO - Optimization finished | best cost: 847.8040483906107, best pos: [1.94783728e+00 1.09603581e+00 1.06092246e+02 2.41877729e-01
 6.63105284e-07 6.16675706e-07 1.10175476e-06]
2021-01-30 18:17:24,254 - pyswarms.single.local_best - INFO - Optimize for 500 iters with {'c1': 0.1, 'c2': 0.3, 'w': 0.9, 'k': 5, 'p': 2}
2021-01-30 18:17:52,133 - pyswarms.single.local_best - INFO - Optimization finished | best cost: 829.4232502137347, best pos: [1.23381652e+00 7.01659606e-01 1.07106796e+02 5.24885284e-01
 1.04874660e-06 9.15785839e-07 1.34920233e-06]
2021-01-30 18:17:52,170 - pyswarms.single.local_best - INFO - Optimize for 500 iters with {'c1': 0.1, 'c2': 0.3, 'w': 0.9, 'k': 5, 'p': 2}
2021-01-30 18:18:19,012 - pyswarms.single.local_best - INFO - Optimization finished | best cost: 859.1614791666228, best pos: [1.50687100e+00 8.61520923e-01 1.05330178e+02 3.77764328e-01
 1.18663095e-06 1.34366052e-06 1.34301853e-06]
2021-01-30 18:18:19,051 - pyswarms.single.local_best - INFO - Optimize for 500 iters with {'c1': 0.1, 'c2': 0.3, 'w': 0.9, 'k': 5, 'p': 2}
2021-01-30 18:18:47,369 - pyswarms.single.local_best - INFO - Optimization finished | best cost: 913.2110120718195, best pos: [1.30522342e+00 7.10513861e-01 1.04893277e+02 5.16054075e-01
 7.51089715e-07 1.07913339e-06 1.29231324e-06]
2021-01-30 18:18:47,403 - pyswarms.single.local_best - INFO - Optimize for 500 iters with {'c1': 0.1, 'c2': 0.3, 'w': 0.9, 'k': 5, 'p': 2}
2021-01-30 18:19:14,518 - pyswarms.single.local_best - INFO - Optimization finished | best cost: 898.4722495960398, best pos: [1.79880947e+00 1.04975578e+00 1.05584102e+02 2.72315546e-01
 1.24937071e-06 7.71020480e-07 1.13555843e-06]
2021-01-30 18:19:14,553 - pyswarms.single.local_best - INFO - Optimize for 500 iters with {'c1': 0.1, 'c2': 0.3, 'w': 0.9, 'k': 5, 'p': 2}
2021-01-30 18:19:42,250 - pyswarms.single.local_best - INFO - Optimization finished | best cost: 922.1110862487683, best pos: [1.68582866e+00 9.18718644e-01 1.04519077e+02 3.40151661e-01
 8.90854853e-07 5.05720656e-07 1.21103739e-06]
2021-01-30 18:19:42,284 - pyswarms.single.local_best - INFO - Optimize for 500 iters with {'c1': 0.1, 'c2': 0.3, 'w': 0.9, 'k': 5, 'p': 2}
2021-01-30 18:20:11,554 - pyswarms.single.local_best - INFO - Optimization finished | best cost: 867.3000637707701, best pos: [1.69045192e+00 9.61418571e-01 1.05798118e+02 3.09649641e-01
 6.25556840e-07 9.73264351e-07 1.35184643e-06]
2021-01-30 18:20:11,589 - pyswarms.single.local_best - INFO - Optimize for 500 iters with {'c1': 0.1, 'c2': 0.3, 'w': 0.9, 'k': 5, 'p': 2}
2021-01-30 18:20:37,410 - pyswarms.single.local_best - INFO - Optimization finished | best cost: 929.943455423291, best pos: [1.41437287e+00 8.00634311e-01 1.06566329e+02 4.27233166e-01
 9.15853431e-07 9.84589383e-07 1.28519143e-06]
2021-01-30 18:20:37,445 - pyswarms.single.local_best - INFO - Optimize for 500 iters with {'c1': 0.1, 'c2': 0.3, 'w': 0.9, 'k': 5, 'p': 2}
2021-01-30 18:21:04,703 - pyswarms.single.local_best - INFO - Optimization finished | best cost: 903.8673051089672, best pos: [1.76535353e+00 1.00637318e+00 1.07570186e+02 2.77532546e-01
 9.41742166e-07 7.21501641e-07 1.19243563e-06]
2021-01-30 18:21:04,734 - pyswarms.single.local_best - INFO - Optimize for 500 iters with {'c1': 0.1, 'c2': 0.3, 'w': 0.9, 'k': 5, 'p': 2}
2021-01-30 18:21:29,435 - pyswarms.single.local_best - INFO - Optimization finished | best cost: 895.1496694764887, best pos: [1.52817735e+00 8.25438281e-01 1.03690796e+02 4.14436821e-01
 8.45269448e-07 8.87844712e-07 1.13037896e-06]
2021-01-30 18:21:29,481 - pyswarms.single.local_best - INFO - Optimize for 500 iters with {'c1': 0.1, 'c2': 0.3, 'w': 0.9, 'k': 5, 'p': 2}
2021-01-30 18:21:56,743 - pyswarms.single.local_best - INFO - Optimization finished | best cost: 814.3640888568291, best pos: [1.55843121e+00 9.12642617e-01 1.07473468e+02 3.40759253e-01
 8.16029471e-07 1.36323627e-06 1.29661911e-06]
2021-01-30 18:21:56,779 - pyswarms.single.local_best - INFO - Optimize for 500 iters with {'c1': 0.1, 'c2': 0.3, 'w': 0.9, 'k': 5, 'p': 2}
2021-01-30 18:22:23,947 - pyswarms.single.local_best - INFO - Optimization finished | best cost: 935.2822561152082, best pos: [1.60736875e+00 8.69838995e-01 1.07044958e+02 3.63359756e-01
 1.12152948e-06 6.29060911e-07 8.91793157e-07]
2021-01-30 18:22:23,984 - pyswarms.single.local_best - INFO - Optimize for 500 iters with {'c1': 0.1, 'c2': 0.3, 'w': 0.9, 'k': 5, 'p': 2}
2021-01-30 18:22:50,394 - pyswarms.single.local_best - INFO - Optimization finished | best cost: 918.9982847645042, best pos: [1.63764657e+00 9.21898729e-01 1.05063462e+02 3.40733431e-01
 9.24129105e-07 1.03096703e-06 1.17806314e-06]
2021-01-30 18:22:50,429 - pyswarms.single.local_best - INFO - Optimize for 500 iters with {'c1': 0.1, 'c2': 0.3, 'w': 0.9, 'k': 5, 'p': 2}
2021-01-30 18:23:17,000 - pyswarms.single.local_best - INFO - Optimization finished | best cost: 895.9639314418392, best pos: [1.44720535e+00 8.08199158e-01 1.04609996e+02 4.28319172e-01
 1.13241123e-06 1.12056564e-06 1.16550268e-06]
2021-01-30 18:23:17,039 - pyswarms.single.local_best - INFO - Optimize for 500 iters with {'c1': 0.1, 'c2': 0.3, 'w': 0.9, 'k': 5, 'p': 2}
2021-01-30 18:23:44,387 - pyswarms.single.local_best - INFO - Optimization finished | best cost: 960.8094853377589, best pos: [1.75535103e+00 9.73823484e-01 1.02852979e+02 3.13160032e-01
 1.12243388e-06 5.22398553e-07 1.33994325e-06]
2021-01-30 18:23:44,425 - pyswarms.single.local_best - INFO - Optimize for 500 iters with {'c1': 0.1, 'c2': 0.3, 'w': 0.9, 'k': 5, 'p': 2}
2021-01-30 18:24:10,780 - pyswarms.single.local_best - INFO - Optimization finished | best cost: 939.6958500117993, best pos: [1.79228589e+00 1.02063447e+00 1.07317863e+02 2.71674355e-01
 3.77740638e-07 8.85004091e-07 1.24708479e-06]
2021-01-30 18:24:10,815 - pyswarms.single.local_best - INFO - Optimize for 500 iters with {'c1': 0.1, 'c2': 0.3, 'w': 0.9, 'k': 5, 'p': 2}
2021-01-30 18:24:36,733 - pyswarms.single.local_best - INFO - Optimization finished | best cost: 855.7362866133954, best pos: [1.27296600e+00 7.09878545e-01 1.07665666e+02 5.11463767e-01
 1.00475597e-06 5.44804405e-07 1.26093143e-06]
2021-01-30 18:24:36,773 - pyswarms.single.local_best - INFO - Optimize for 500 iters with {'c1': 0.1, 'c2': 0.3, 'w': 0.9, 'k': 5, 'p': 2}
2021-01-30 18:25:04,903 - pyswarms.single.local_best - INFO - Optimization finished | best cost: 869.178944332464, best pos: [1.13232905e+00 6.31693412e-01 1.07686763e+02 6.05453721e-01
 9.09267816e-07 8.09946724e-07 1.39917542e-06]
2021-01-30 18:25:04,940 - pyswarms.single.local_best - INFO - Optimize for 500 iters with {'c1': 0.1, 'c2': 0.3, 'w': 0.9, 'k': 5, 'p': 2}
2021-01-30 18:25:33,463 - pyswarms.single.local_best - INFO - Optimization finished | best cost: 973.536831635021, best pos: [1.58449069e+00 9.10266321e-01 1.06989577e+02 3.39673108e-01
 1.20458218e-06 7.14345743e-07 1.32075630e-06]
2021-01-30 18:25:33,498 - pyswarms.single.local_best - INFO - Optimize for 500 iters with {'c1': 0.1, 'c2': 0.3, 'w': 0.9, 'k': 5, 'p': 2}
2021-01-30 18:26:00,362 - pyswarms.single.local_best - INFO - Optimization finished | best cost: 861.5843216008453, best pos: [1.54446863e+00 8.61473666e-01 1.06009882e+02 3.80838117e-01
 1.08154060e-06 9.33419949e-07 1.01912581e-06]
2021-01-30 18:26:00,393 - pyswarms.single.local_best - INFO - Optimize for 500 iters with {'c1': 0.1, 'c2': 0.3, 'w': 0.9, 'k': 5, 'p': 2}
2021-01-30 18:26:27,434 - pyswarms.single.local_best - INFO - Optimization finished | best cost: 911.8547952242393, best pos: [1.49510119e+00 8.79876354e-01 1.07654674e+02 3.78587684e-01
 1.35366023e-06 5.69440449e-07 1.02066546e-06]
2021-01-30 18:26:27,469 - pyswarms.single.local_best - INFO - Optimize for 500 iters with {'c1': 0.1, 'c2': 0.3, 'w': 0.9, 'k': 5, 'p': 2}
2021-01-30 18:26:54,666 - pyswarms.single.local_best - INFO - Optimization finished | best cost: 855.6735731537049, best pos: [1.91894188e+00 1.05822127e+00 1.06294657e+02 2.51126047e-01
 6.86371847e-07 2.58076348e-07 1.19119272e-06]
2021-01-30 18:26:54,699 - pyswarms.single.local_best - INFO - Optimize for 500 iters with {'c1': 0.1, 'c2': 0.3, 'w': 0.9, 'k': 5, 'p': 2}
2021-01-30 18:27:22,510 - pyswarms.single.local_best - INFO - Optimization finished | best cost: 852.5523734413762, best pos: [1.74227972e+00 1.07649278e+00 1.07992426e+02 2.52820498e-01
 1.25307789e-06 1.33663533e-06 1.29641955e-06]
2021-01-30 18:27:22,547 - pyswarms.single.local_best - INFO - Optimize for 500 iters with {'c1': 0.1, 'c2': 0.3, 'w': 0.9, 'k': 5, 'p': 2}
2021-01-30 18:27:49,695 - pyswarms.single.local_best - INFO - Optimization finished | best cost: 856.1905450007423, best pos: [1.33476590e+00 7.67147524e-01 1.07812727e+02 4.53814319e-01
 1.01580722e-06 1.04522931e-06 1.28597547e-06]
2021-01-30 18:27:49,731 - pyswarms.single.local_best - INFO - Optimize for 500 iters with {'c1': 0.1, 'c2': 0.3, 'w': 0.9, 'k': 5, 'p': 2}
2021-01-30 18:28:16,734 - pyswarms.single.local_best - INFO - Optimization finished | best cost: 913.5822000403248, best pos: [1.64744920e+00 8.36880203e-01 1.02404302e+02 4.05645385e-01
 1.38244528e-06 6.26835877e-07 8.27572625e-07]
2021-01-30 18:28:16,772 - pyswarms.single.local_best - INFO - Optimize for 500 iters with {'c1': 0.1, 'c2': 0.3, 'w': 0.9, 'k': 5, 'p': 2}
2021-01-30 18:28:43,245 - pyswarms.single.local_best - INFO - Optimization finished | best cost: 884.7744557579488, best pos: [1.60972410e+00 9.28930516e-01 1.07952810e+02 3.27136739e-01
 3.50386611e-07 7.62764044e-07 1.40001299e-06]
2021-01-30 18:28:43,282 - pyswarms.single.local_best - INFO - Optimize for 500 iters with {'c1': 0.1, 'c2': 0.3, 'w': 0.9, 'k': 5, 'p': 2}
2021-01-30 18:29:09,488 - pyswarms.single.local_best - INFO - Optimization finished | best cost: 941.6402073503755, best pos: [1.39737254e+00 7.61579929e-01 1.04852521e+02 4.73394106e-01
 9.57796471e-07 5.86443459e-07 1.19143267e-06]
2021-01-30 18:29:09,525 - pyswarms.single.local_best - INFO - Optimize for 500 iters with {'c1': 0.1, 'c2': 0.3, 'w': 0.9, 'k': 5, 'p': 2}
2021-01-30 18:29:36,760 - pyswarms.single.local_best - INFO - Optimization finished | best cost: 935.5003845864346, best pos: [1.49191656e+00 8.55381333e-01 1.07887485e+02 3.80534972e-01
 8.88688173e-07 6.82305034e-07 1.28185608e-06]
2021-01-30 18:29:36,796 - pyswarms.single.local_best - INFO - Optimize for 500 iters with {'c1': 0.1, 'c2': 0.3, 'w': 0.9, 'k': 5, 'p': 2}
2021-01-30 18:30:03,873 - pyswarms.single.local_best - INFO - Optimization finished | best cost: 905.2110678535262, best pos: [1.49560740e+00 8.72323579e-01 1.06943200e+02 3.73026224e-01
 3.42122870e-07 1.18332018e-06 1.39568676e-06]
2021-01-30 18:30:03,904 - pyswarms.single.local_best - INFO - Optimize for 500 iters with {'c1': 0.1, 'c2': 0.3, 'w': 0.9, 'k': 5, 'p': 2}
2021-01-30 18:30:31,657 - pyswarms.single.local_best - INFO - Optimization finished | best cost: 946.40441117036, best pos: [1.58126417e+00 8.55980829e-01 1.04694093e+02 3.84753108e-01
 8.86916703e-07 4.82611455e-07 1.22395889e-06]
2021-01-30 18:30:31,698 - pyswarms.single.local_best - INFO - Optimize for 500 iters with {'c1': 0.1, 'c2': 0.3, 'w': 0.9, 'k': 5, 'p': 2}
2021-01-30 18:30:59,333 - pyswarms.single.local_best - INFO - Optimization finished | best cost: 874.6563397023026, best pos: [1.37259751e+00 7.88122491e-01 1.07357418e+02 4.35299781e-01
 1.07418185e-06 9.54477975e-07 1.32712367e-06]
2021-01-30 18:30:59,369 - pyswarms.single.local_best - INFO - Optimize for 500 iters with {'c1': 0.1, 'c2': 0.3, 'w': 0.9, 'k': 5, 'p': 2}
2021-01-30 18:31:25,617 - pyswarms.single.local_best - INFO - Optimization finished | best cost: 1037.8327604537662, best pos: [1.88930169e+00 9.63201194e-01 1.00796339e+02 3.26926078e-01
 1.17813462e-06 7.37148963e-07 8.53834710e-07]
2021-01-30 18:31:25,654 - pyswarms.single.local_best - INFO - Optimize for 500 iters with {'c1': 0.1, 'c2': 0.3, 'w': 0.9, 'k': 5, 'p': 2}
2021-01-30 18:31:51,805 - pyswarms.single.local_best - INFO - Optimization finished | best cost: 889.0185264909675, best pos: [1.67218787e+00 9.25666787e-01 1.05211687e+02 3.26599054e-01
 5.51938022e-07 1.11670693e-06 1.35627473e-06]
2021-01-30 18:31:51,842 - pyswarms.single.local_best - INFO - Optimize for 500 iters with {'c1': 0.1, 'c2': 0.3, 'w': 0.9, 'k': 5, 'p': 2}
2021-01-30 18:32:18,617 - pyswarms.single.local_best - INFO - Optimization finished | best cost: 964.8643077891912, best pos: [1.48316798e+00 8.68563233e-01 1.07056680e+02 3.74499133e-01
 1.00618351e-06 1.14721088e-06 1.38535043e-06]
2021-01-30 18:32:18,657 - pyswarms.single.local_best - INFO - Optimize for 500 iters with {'c1': 0.1, 'c2': 0.3, 'w': 0.9, 'k': 5, 'p': 2}
2021-01-30 18:32:45,774 - pyswarms.single.local_best - INFO - Optimization finished | best cost: 865.3153524896983, best pos: [1.69875753e+00 9.53964991e-01 1.07645712e+02 3.14569452e-01
 1.29972647e-06 1.05879162e-06 7.09268130e-07]
2021-01-30 18:32:45,811 - pyswarms.single.local_best - INFO - Optimize for 500 iters with {'c1': 0.1, 'c2': 0.3, 'w': 0.9, 'k': 5, 'p': 2}
2021-01-30 18:33:12,606 - pyswarms.single.local_best - INFO - Optimization finished | best cost: 874.7877592063053, best pos: [1.74957939e+00 9.22758152e-01 1.04660585e+02 3.36572469e-01
 4.82806548e-07 4.74307193e-07 1.04863741e-06]
2021-01-30 18:33:12,644 - pyswarms.single.local_best - INFO - Optimize for 500 iters with {'c1': 0.1, 'c2': 0.3, 'w': 0.9, 'k': 5, 'p': 2}
2021-01-30 18:33:39,576 - pyswarms.single.local_best - INFO - Optimization finished | best cost: 965.5856597999887, best pos: [1.97743703e+00 1.04465849e+00 1.07359747e+02 2.65717595e-01
 9.22919613e-07 1.32350464e-06 2.95317320e-07]
2021-01-30 18:33:39,608 - pyswarms.single.local_best - INFO - Optimize for 500 iters with {'c1': 0.1, 'c2': 0.3, 'w': 0.9, 'k': 5, 'p': 2}
2021-01-30 18:34:07,280 - pyswarms.single.local_best - INFO - Optimization finished | best cost: 822.5293415563128, best pos: [1.56862339e+00 9.12480426e-01 1.06716142e+02 3.42531008e-01
 1.26383994e-06 1.04870326e-06 1.25532321e-06]
2021-01-30 18:34:07,317 - pyswarms.single.local_best - INFO - Optimize for 500 iters with {'c1': 0.1, 'c2': 0.3, 'w': 0.9, 'k': 5, 'p': 2}
2021-01-30 18:34:33,255 - pyswarms.single.local_best - INFO - Optimization finished | best cost: 906.0275376661814, best pos: [1.67768443e+00 9.66537223e-01 1.07251561e+02 3.02163821e-01
 1.18196704e-06 1.22616148e-06 1.17070130e-06]
2021-01-30 18:34:33,294 - pyswarms.single.local_best - INFO - Optimize for 500 iters with {'c1': 0.1, 'c2': 0.3, 'w': 0.9, 'k': 5, 'p': 2}
2021-01-30 18:35:03,519 - pyswarms.single.local_best - INFO - Optimization finished | best cost: 885.8926492100848, best pos: [1.54283069e+00 8.82075605e-01 1.04761897e+02 3.76038994e-01
 8.26656208e-07 7.95417215e-07 1.33147985e-06]
2021-01-30 18:35:03,559 - pyswarms.single.local_best - INFO - Optimize for 500 iters with {'c1': 0.1, 'c2': 0.3, 'w': 0.9, 'k': 5, 'p': 2}
2021-01-30 18:35:31,199 - pyswarms.single.local_best - INFO - Optimization finished | best cost: 901.3071106013049, best pos: [1.51495995e+00 8.84784279e-01 1.07642064e+02 3.57383725e-01
 8.94358972e-07 1.07661759e-06 1.33957072e-06]
2021-01-30 18:35:31,232 - pyswarms.single.local_best - INFO - Optimize for 500 iters with {'c1': 0.1, 'c2': 0.3, 'w': 0.9, 'k': 5, 'p': 2}
2021-01-30 18:35:58,424 - pyswarms.single.local_best - INFO - Optimization finished | best cost: 918.3215666769836, best pos: [1.41422151e+00 7.89558539e-01 1.07129727e+02 4.34075853e-01
 7.21772262e-07 7.19021379e-07 1.25321474e-06]
2021-01-30 18:35:58,458 - pyswarms.single.local_best - INFO - Optimize for 500 iters with {'c1': 0.1, 'c2': 0.3, 'w': 0.9, 'k': 5, 'p': 2}
2021-01-30 18:36:25,789 - pyswarms.single.local_best - INFO - Optimization finished | best cost: 941.8450976419335, best pos: [1.56533719e+00 8.96360331e-01 1.07411063e+02 3.51025771e-01
 1.07881727e-06 3.48533165e-07 1.30378572e-06]
2021-01-30 18:36:25,826 - pyswarms.single.local_best - INFO - Optimize for 500 iters with {'c1': 0.1, 'c2': 0.3, 'w': 0.9, 'k': 5, 'p': 2}
2021-01-30 18:36:52,504 - pyswarms.single.local_best - INFO - Optimization finished | best cost: 957.7720445508742, best pos: [1.77498400e+00 9.50573270e-01 1.03008196e+02 3.22246366e-01
 6.15405297e-07 4.98683714e-07 1.30955783e-06]
2021-01-30 18:36:52,541 - pyswarms.single.local_best - INFO - Optimize for 500 iters with {'c1': 0.1, 'c2': 0.3, 'w': 0.9, 'k': 5, 'p': 2}
2021-01-30 18:37:18,726 - pyswarms.single.local_best - INFO - Optimization finished | best cost: 914.3667204001824, best pos: [1.19553270e+00 6.44212096e-01 1.06194872e+02 5.93531113e-01
 5.72302316e-07 7.03456913e-07 1.33361332e-06]
2021-01-30 18:37:18,763 - pyswarms.single.local_best - INFO - Optimize for 500 iters with {'c1': 0.1, 'c2': 0.3, 'w': 0.9, 'k': 5, 'p': 2}
2021-01-30 18:37:46,128 - pyswarms.single.local_best - INFO - Optimization finished | best cost: 873.5191064032686, best pos: [1.74857063e+00 9.43477272e-01 1.04687205e+02 3.22998657e-01
 1.40117654e-06 9.08693193e-07 8.56536250e-07]
2021-01-30 18:37:46,164 - pyswarms.single.local_best - INFO - Optimize for 500 iters with {'c1': 0.1, 'c2': 0.3, 'w': 0.9, 'k': 5, 'p': 2}
2021-01-30 18:38:11,874 - pyswarms.single.local_best - INFO - Optimization finished | best cost: 850.4612976004271, best pos: [1.59398331e+00 9.00451968e-01 1.05554071e+02 3.57047053e-01
 9.92080548e-07 6.88973212e-07 1.19642713e-06]
2021-01-30 18:38:11,912 - pyswarms.single.local_best - INFO - Optimize for 500 iters with {'c1': 0.1, 'c2': 0.3, 'w': 0.9, 'k': 5, 'p': 2}
2021-01-30 18:38:38,505 - pyswarms.single.local_best - INFO - Optimization finished | best cost: 876.022995406953, best pos: [1.29485733e+00 7.29521612e-01 1.06311318e+02 4.99752447e-01
 8.05215834e-07 8.94168376e-07 1.29062296e-06]
2021-01-30 18:38:38,543 - pyswarms.single.local_best - INFO - Optimize for 500 iters with {'c1': 0.1, 'c2': 0.3, 'w': 0.9, 'k': 5, 'p': 2}
2021-01-30 18:39:04,715 - pyswarms.single.local_best - INFO - Optimization finished | best cost: 936.8075259484083, best pos: [1.70201900e+00 9.48686317e-01 1.06937168e+02 3.14454154e-01
 9.32214874e-07 7.60938421e-07 1.05263619e-06]
2021-01-30 18:39:04,754 - pyswarms.single.local_best - INFO - Optimize for 500 iters with {'c1': 0.1, 'c2': 0.3, 'w': 0.9, 'k': 5, 'p': 2}
2021-01-30 18:39:31,607 - pyswarms.single.local_best - INFO - Optimization finished | best cost: 935.3136555699068, best pos: [1.41423135e+00 7.53816036e-01 1.04060913e+02 4.73453503e-01
 8.19695742e-07 1.31616881e-06 1.01820516e-06]
2021-01-30 18:39:31,643 - pyswarms.single.local_best - INFO - Optimize for 500 iters with {'c1': 0.1, 'c2': 0.3, 'w': 0.9, 'k': 5, 'p': 2}
2021-01-30 18:39:59,794 - pyswarms.single.local_best - INFO - Optimization finished | best cost: 901.068015007345, best pos: [1.29609657e+00 7.55344925e-01 1.07503065e+02 4.65249810e-01
 1.29111212e-06 1.29549274e-06 1.29292586e-06]
2021-01-30 18:39:59,833 - pyswarms.single.local_best - INFO - Optimize for 500 iters with {'c1': 0.1, 'c2': 0.3, 'w': 0.9, 'k': 5, 'p': 2}
2021-01-30 18:40:27,749 - pyswarms.single.local_best - INFO - Optimization finished | best cost: 973.5394680201991, best pos: [1.33529013e+00 7.14537502e-01 1.06004649e+02 5.05667600e-01
 8.99610029e-07 1.03158139e-06 9.58586720e-07]
2021-01-30 18:40:27,785 - pyswarms.single.local_best - INFO - Optimize for 500 iters with {'c1': 0.1, 'c2': 0.3, 'w': 0.9, 'k': 5, 'p': 2}
2021-01-30 18:40:56,302 - pyswarms.single.local_best - INFO - Optimization finished | best cost: 884.945538556309, best pos: [1.45435838e+00 8.43040673e-01 1.06212677e+02 3.91160453e-01
 1.34810397e-06 1.40240279e-06 1.29868712e-06]
2021-01-30 18:40:56,341 - pyswarms.single.local_best - INFO - Optimize for 500 iters with {'c1': 0.1, 'c2': 0.3, 'w': 0.9, 'k': 5, 'p': 2}
2021-01-30 18:41:25,022 - pyswarms.single.local_best - INFO - Optimization finished | best cost: 967.3271103932022, best pos: [1.64820415e+00 9.12598751e-01 1.07707908e+02 3.33190845e-01
 9.57058132e-07 1.21857028e-06 8.49901187e-07]
2021-01-30 18:41:25,068 - pyswarms.single.local_best - INFO - Optimize for 500 iters with {'c1': 0.1, 'c2': 0.3, 'w': 0.9, 'k': 5, 'p': 2}
2021-01-30 18:41:51,880 - pyswarms.single.local_best - INFO - Optimization finished | best cost: 849.8389354310898, best pos: [1.43202269e+00 7.98389391e-01 1.05822738e+02 4.22744150e-01
 7.53742073e-07 1.36317269e-06 1.30321601e-06]
2021-01-30 18:41:51,918 - pyswarms.single.local_best - INFO - Optimize for 500 iters with {'c1': 0.1, 'c2': 0.3, 'w': 0.9, 'k': 5, 'p': 2}
2021-01-30 18:42:20,330 - pyswarms.single.local_best - INFO - Optimization finished | best cost: 950.8332428951112, best pos: [1.60847317e+00 7.63141200e-01 1.00142284e+02 4.80344169e-01
 3.54760975e-07 7.28397747e-07 9.01116992e-07]
2021-01-30 18:42:20,368 - pyswarms.single.local_best - INFO - Optimize for 500 iters with {'c1': 0.1, 'c2': 0.3, 'w': 0.9, 'k': 5, 'p': 2}
2021-01-30 18:42:48,259 - pyswarms.single.local_best - INFO - Optimization finished | best cost: 953.5158338610318, best pos: [1.71557673e+00 9.99452091e-01 1.08375030e+02 2.76801137e-01
 9.14551517e-07 1.28199723e-06 1.29206973e-06]
2021-01-30 18:42:48,297 - pyswarms.single.local_best - INFO - Optimize for 500 iters with {'c1': 0.1, 'c2': 0.3, 'w': 0.9, 'k': 5, 'p': 2}
2021-01-30 18:43:15,032 - pyswarms.single.local_best - INFO - Optimization finished | best cost: 914.18060049587, best pos: [1.68949936e+00 9.24302250e-01 1.07190053e+02 3.26985813e-01
 5.92500247e-07 1.14728912e-06 9.01538334e-07]
2021-01-30 18:43:15,070 - pyswarms.single.local_best - INFO - Optimize for 500 iters with {'c1': 0.1, 'c2': 0.3, 'w': 0.9, 'k': 5, 'p': 2}
2021-01-30 18:43:42,194 - pyswarms.single.local_best - INFO - Optimization finished | best cost: 900.8349141260884, best pos: [1.56710994e+00 8.04232082e-01 1.03897615e+02 4.28850739e-01
 8.52557781e-07 8.79362497e-07 7.89731604e-07]
2021-01-30 18:43:42,230 - pyswarms.single.local_best - INFO - Optimize for 500 iters with {'c1': 0.1, 'c2': 0.3, 'w': 0.9, 'k': 5, 'p': 2}
2021-01-30 18:44:08,951 - pyswarms.single.local_best - INFO - Optimization finished | best cost: 894.9260092124092, best pos: [1.70862048e+00 9.77195050e-01 1.05466162e+02 3.12147125e-01
 1.36758359e-06 1.06366109e-06 9.02523365e-07]
2021-01-30 18:44:08,990 - pyswarms.single.local_best - INFO - Optimize for 500 iters with {'c1': 0.1, 'c2': 0.3, 'w': 0.9, 'k': 5, 'p': 2}
2021-01-30 18:44:36,857 - pyswarms.single.local_best - INFO - Optimization finished | best cost: 897.2496662208664, best pos: [1.66309486e+00 9.03660730e-01 1.04257934e+02 3.47778371e-01
 8.22500095e-07 1.36041883e-06 1.05742042e-06]
2021-01-30 18:44:36,894 - pyswarms.single.local_best - INFO - Optimize for 500 iters with {'c1': 0.1, 'c2': 0.3, 'w': 0.9, 'k': 5, 'p': 2}
2021-01-30 18:45:04,795 - pyswarms.single.local_best - INFO - Optimization finished | best cost: 928.6926030513043, best pos: [1.64875334e+00 9.98215157e-01 1.06459256e+02 3.02982061e-01
 7.08487413e-07 1.27405040e-06 1.30054725e-06]
2021-01-30 18:45:04,828 - pyswarms.single.local_best - INFO - Optimize for 500 iters with {'c1': 0.1, 'c2': 0.3, 'w': 0.9, 'k': 5, 'p': 2}
2021-01-30 18:45:33,127 - pyswarms.single.local_best - INFO - Optimization finished | best cost: 938.6983640107966, best pos: [1.29676213e+00 6.97348690e-01 1.05720050e+02 5.26643262e-01
 1.34509128e-06 1.39675896e-06 7.39925789e-07]
2021-01-30 18:45:33,162 - pyswarms.single.local_best - INFO - Optimize for 500 iters with {'c1': 0.1, 'c2': 0.3, 'w': 0.9, 'k': 5, 'p': 2}
2021-01-30 18:46:01,979 - pyswarms.single.local_best - INFO - Optimization finished | best cost: 985.0016924565072, best pos: [1.47719846e+00 8.49775447e-01 1.07021982e+02 3.89774168e-01
 2.88039302e-07 1.08798225e-06 1.36316681e-06]
2021-01-30 18:46:02,018 - pyswarms.single.local_best - INFO - Optimize for 500 iters with {'c1': 0.1, 'c2': 0.3, 'w': 0.9, 'k': 5, 'p': 2}
2021-01-30 18:46:29,642 - pyswarms.single.local_best - INFO - Optimization finished | best cost: 946.3503827949722, best pos: [1.40737257e+00 8.08009291e-01 1.06089067e+02 4.24106052e-01
 1.13650606e-06 8.53974645e-07 1.40211060e-06]
2021-01-30 18:46:29,672 - pyswarms.single.local_best - INFO - Optimize for 500 iters with {'c1': 0.1, 'c2': 0.3, 'w': 0.9, 'k': 5, 'p': 2}
2021-01-30 18:46:57,630 - pyswarms.single.local_best - INFO - Optimization finished | best cost: 1006.0448149935319, best pos: [1.33271214e+00 7.41776584e-01 1.07182704e+02 4.74163300e-01
 6.43673478e-07 7.10491087e-07 1.40286792e-06]
2021-01-30 18:46:57,664 - pyswarms.single.local_best - INFO - Optimize for 500 iters with {'c1': 0.1, 'c2': 0.3, 'w': 0.9, 'k': 5, 'p': 2}
2021-01-30 18:47:25,753 - pyswarms.single.local_best - INFO - Optimization finished | best cost: 841.520951640638, best pos: [1.35384589e+00 7.57392605e-01 1.05044868e+02 4.80913215e-01
 5.21252313e-07 9.98260881e-07 1.29564691e-06]
2021-01-30 18:47:25,785 - pyswarms.single.local_best - INFO - Optimize for 500 iters with {'c1': 0.1, 'c2': 0.3, 'w': 0.9, 'k': 5, 'p': 2}
2021-01-30 18:47:52,736 - pyswarms.single.local_best - INFO - Optimization finished | best cost: 891.7758397090797, best pos: [1.58447572e+00 9.34071802e-01 1.07604070e+02 3.23838149e-01
 9.47863307e-07 1.15175808e-06 1.38270810e-06]
2021-01-30 18:47:52,774 - pyswarms.single.local_best - INFO - Optimize for 500 iters with {'c1': 0.1, 'c2': 0.3, 'w': 0.9, 'k': 5, 'p': 2}
2021-01-30 18:48:19,952 - pyswarms.single.local_best - INFO - Optimization finished | best cost: 965.2092057569338, best pos: [1.81362844e+00 7.42998073e-01 9.80703397e+01 5.04765939e-01
 3.46441919e-07 9.61593134e-07 3.33852089e-07]
2021-01-30 18:48:19,991 - pyswarms.single.local_best - INFO - Optimize for 500 iters with {'c1': 0.1, 'c2': 0.3, 'w': 0.9, 'k': 5, 'p': 2}
2021-01-30 18:48:49,172 - pyswarms.single.local_best - INFO - Optimization finished | best cost: 935.7987138097623, best pos: [1.56756449e+00 8.14943465e-01 1.02926515e+02 4.20564736e-01
 9.45226721e-07 6.78294161e-07 1.08554912e-06]
2021-01-30 18:48:49,210 - pyswarms.single.local_best - INFO - Optimize for 500 iters with {'c1': 0.1, 'c2': 0.3, 'w': 0.9, 'k': 5, 'p': 2}
2021-01-30 18:49:16,685 - pyswarms.single.local_best - INFO - Optimization finished | best cost: 899.057067015735, best pos: [1.35209328e+00 7.96722534e-01 1.08258412e+02 4.24923133e-01
 1.04618293e-06 1.37093404e-06 1.36383993e-06]
2021-01-30 18:49:16,725 - pyswarms.single.local_best - INFO - Optimize for 500 iters with {'c1': 0.1, 'c2': 0.3, 'w': 0.9, 'k': 5, 'p': 2}
2021-01-30 18:49:43,146 - pyswarms.single.local_best - INFO - Optimization finished | best cost: 923.1635365413904, best pos: [1.90394691e+00 1.10307033e+00 1.08048752e+02 2.27802147e-01
 7.37107031e-07 8.41605008e-07 1.27854158e-06]
2021-01-30 18:49:43,177 - pyswarms.single.local_best - INFO - Optimize for 500 iters with {'c1': 0.1, 'c2': 0.3, 'w': 0.9, 'k': 5, 'p': 2}
2021-01-30 18:50:09,888 - pyswarms.single.local_best - INFO - Optimization finished | best cost: 870.0204735845174, best pos: [1.74124446e+00 9.68013583e-01 1.06988901e+02 3.04866312e-01
 5.51702873e-07 1.05252943e-06 9.72516747e-07]
2021-01-30 18:50:09,924 - pyswarms.single.local_best - INFO - Optimize for 500 iters with {'c1': 0.1, 'c2': 0.3, 'w': 0.9, 'k': 5, 'p': 2}
2021-01-30 18:50:37,674 - pyswarms.single.local_best - INFO - Optimization finished | best cost: 949.0124542304823, best pos: [1.59399464e+00 9.30825924e-01 1.08568486e+02 3.20791651e-01
 6.10135366e-07 1.36567354e-06 1.31277110e-06]
2021-01-30 18:50:37,712 - pyswarms.single.local_best - INFO - Optimize for 500 iters with {'c1': 0.1, 'c2': 0.3, 'w': 0.9, 'k': 5, 'p': 2}
2021-01-30 18:51:05,087 - pyswarms.single.local_best - INFO - Optimization finished | best cost: 887.6619342810695, best pos: [1.38481646e+00 7.77778105e-01 1.06737033e+02 4.47990011e-01
 1.06437411e-06 1.02095614e-06 1.11317676e-06]
2021-01-30 18:51:05,125 - pyswarms.single.local_best - INFO - Optimize for 500 iters with {'c1': 0.1, 'c2': 0.3, 'w': 0.9, 'k': 5, 'p': 2}
2021-01-30 18:51:33,606 - pyswarms.single.local_best - INFO - Optimization finished | best cost: 885.8318353348022, best pos: [1.55790258e+00 9.01821967e-01 1.07419212e+02 3.52874077e-01
 8.72019474e-07 8.02232573e-07 1.18143408e-06]
2021-01-30 18:51:33,643 - pyswarms.single.local_best - INFO - Optimize for 500 iters with {'c1': 0.1, 'c2': 0.3, 'w': 0.9, 'k': 5, 'p': 2}
2021-01-30 18:52:02,223 - pyswarms.single.local_best - INFO - Optimization finished | best cost: 903.5863138858543, best pos: [1.46233192e+00 8.61627252e-01 1.09047382e+02 3.72726514e-01
 5.13052896e-07 9.76627303e-07 1.40273296e-06]
2021-01-30 18:52:02,260 - pyswarms.single.local_best - INFO - Optimize for 500 iters with {'c1': 0.1, 'c2': 0.3, 'w': 0.9, 'k': 5, 'p': 2}
2021-01-30 18:52:30,036 - pyswarms.single.local_best - INFO - Optimization finished | best cost: 917.6828497106296, best pos: [1.24639085e+00 6.38219383e-01 1.03782825e+02 5.96462425e-01
 6.68790178e-07 7.73623854e-07 1.35312380e-06]
2021-01-30 18:52:30,073 - pyswarms.single.local_best - INFO - Optimize for 500 iters with {'c1': 0.1, 'c2': 0.3, 'w': 0.9, 'k': 5, 'p': 2}
2021-01-30 18:52:57,705 - pyswarms.single.local_best - INFO - Optimization finished | best cost: 880.3084571337015, best pos: [1.36316238e+00 7.51675494e-01 1.04320108e+02 4.84293117e-01
 1.05556494e-06 1.37373356e-06 9.96467506e-07]
2021-01-30 18:52:57,743 - pyswarms.single.local_best - INFO - Optimize for 500 iters with {'c1': 0.1, 'c2': 0.3, 'w': 0.9, 'k': 5, 'p': 2}
2021-01-30 18:53:25,484 - pyswarms.single.local_best - INFO - Optimization finished | best cost: 917.4235368779423, best pos: [1.61429662e+00 9.03378883e-01 1.07035375e+02 3.41785264e-01
 8.71498674e-07 9.51445840e-07 1.14009160e-06]
2021-01-30 18:53:25,519 - pyswarms.single.local_best - INFO - Optimize for 500 iters with {'c1': 0.1, 'c2': 0.3, 'w': 0.9, 'k': 5, 'p': 2}
2021-01-30 18:53:52,420 - pyswarms.single.local_best - INFO - Optimization finished | best cost: 936.4874659865603, best pos: [1.42392769e+00 7.61437644e-01 1.06316271e+02 4.61816426e-01
 7.40427461e-07 1.24221910e-06 7.45726717e-07]
2021-01-30 18:53:52,458 - pyswarms.single.local_best - INFO - Optimize for 500 iters with {'c1': 0.1, 'c2': 0.3, 'w': 0.9, 'k': 5, 'p': 2}
2021-01-30 18:54:19,169 - pyswarms.single.local_best - INFO - Optimization finished | best cost: 956.2669431882362, best pos: [1.71994932e+00 1.00184424e+00 1.07383039e+02 2.81827959e-01
 7.51716247e-07 9.49150484e-07 1.38961771e-06]
2021-01-30 18:54:19,206 - pyswarms.single.local_best - INFO - Optimize for 500 iters with {'c1': 0.1, 'c2': 0.3, 'w': 0.9, 'k': 5, 'p': 2}
2021-01-30 18:54:45,900 - pyswarms.single.local_best - INFO - Optimization finished | best cost: 917.9225969004466, best pos: [1.55187395e+00 8.26428205e-01 1.01829941e+02 4.21938641e-01
 9.26522602e-07 5.94143753e-07 1.32488299e-06]
2021-01-30 18:54:45,945 - pyswarms.single.local_best - INFO - Optimize for 500 iters with {'c1': 0.1, 'c2': 0.3, 'w': 0.9, 'k': 5, 'p': 2}
2021-01-30 18:55:11,991 - pyswarms.single.local_best - INFO - Optimization finished | best cost: 905.1575761968858, best pos: [1.72368069e+00 9.22518187e-01 1.05002296e+02 3.39656711e-01
 1.27881220e-06 1.05001160e-06 6.49836570e-07]
2021-01-30 18:55:12,030 - pyswarms.single.local_best - INFO - Optimize for 500 iters with {'c1': 0.1, 'c2': 0.3, 'w': 0.9, 'k': 5, 'p': 2}
2021-01-30 18:55:38,817 - pyswarms.single.local_best - INFO - Optimization finished | best cost: 957.038245471146, best pos: [1.46504433e+00 8.26173980e-01 1.04824874e+02 4.09408000e-01
 1.21942403e-06 1.11939442e-06 1.29725245e-06]
2021-01-30 18:55:38,850 - pyswarms.single.local_best - INFO - Optimize for 500 iters with {'c1': 0.1, 'c2': 0.3, 'w': 0.9, 'k': 5, 'p': 2}
2021-01-30 18:56:06,081 - pyswarms.single.local_best - INFO - Optimization finished | best cost: 897.4465955161268, best pos: [1.18123499e+00 6.45219759e-01 1.05684049e+02 6.03298795e-01
 2.43108063e-07 1.20399944e-06 1.19099844e-06]
2021-01-30 18:56:06,119 - pyswarms.single.local_best - INFO - Optimize for 500 iters with {'c1': 0.1, 'c2': 0.3, 'w': 0.9, 'k': 5, 'p': 2}
2021-01-30 18:56:33,507 - pyswarms.single.local_best - INFO - Optimization finished | best cost: 946.9535066020794, best pos: [1.38810948e+00 8.14383956e-01 1.07337175e+02 4.27593786e-01
 8.05921466e-07 6.40525623e-07 1.33532012e-06]
2021-01-30 18:56:33,546 - pyswarms.single.local_best - INFO - Optimize for 500 iters with {'c1': 0.1, 'c2': 0.3, 'w': 0.9, 'k': 5, 'p': 2}
2021-01-30 18:57:00,032 - pyswarms.single.local_best - INFO - Optimization finished | best cost: 866.2524451900177, best pos: [1.48777154e+00 8.18863327e-01 1.05003076e+02 4.10238175e-01
 1.32461284e-06 5.36162600e-07 1.35168500e-06]
2021-01-30 18:57:00,068 - pyswarms.single.local_best - INFO - Optimize for 500 iters with {'c1': 0.1, 'c2': 0.3, 'w': 0.9, 'k': 5, 'p': 2}
2021-01-30 18:57:26,853 - pyswarms.single.local_best - INFO - Optimization finished | best cost: 891.2602262960847, best pos: [1.85060063e+00 1.00859834e+00 1.05285676e+02 2.83958192e-01
 2.09144776e-07 4.23072910e-08 1.31320453e-06]
2021-01-30 18:57:26,890 - pyswarms.single.local_best - INFO - Optimize for 500 iters with {'c1': 0.1, 'c2': 0.3, 'w': 0.9, 'k': 5, 'p': 2}
2021-01-30 18:57:53,661 - pyswarms.single.local_best - INFO - Optimization finished | best cost: 868.3410048177054, best pos: [1.48928558e+00 8.18729657e-01 1.03806868e+02 4.16650560e-01
 4.88616275e-07 1.22029199e-06 1.39007963e-06]
2021-01-30 18:57:53,701 - pyswarms.single.local_best - INFO - Optimize for 500 iters with {'c1': 0.1, 'c2': 0.3, 'w': 0.9, 'k': 5, 'p': 2}
2021-01-30 18:58:22,510 - pyswarms.single.local_best - INFO - Optimization finished | best cost: 936.8436336896589, best pos: [1.92421373e+00 1.19519128e+00 1.07133528e+02 2.08162879e-01
 8.73512257e-07 9.97289944e-07 1.33669323e-06]
2021-01-30 18:58:22,555 - pyswarms.single.local_best - INFO - Optimize for 500 iters with {'c1': 0.1, 'c2': 0.3, 'w': 0.9, 'k': 5, 'p': 2}
2021-01-30 18:58:51,079 - pyswarms.single.local_best - INFO - Optimization finished | best cost: 900.6779095175507, best pos: [1.47360890e+00 8.37419333e-01 1.04401798e+02 4.05355169e-01
 1.26913118e-06 1.26315955e-06 1.26734306e-06]
2021-01-30 18:58:51,119 - pyswarms.single.local_best - INFO - Optimize for 500 iters with {'c1': 0.1, 'c2': 0.3, 'w': 0.9, 'k': 5, 'p': 2}
2021-01-30 18:59:18,481 - pyswarms.single.local_best - INFO - Optimization finished | best cost: 895.9540854184729, best pos: [1.80378107e+00 8.16287124e-01 9.79942724e+01 4.29440437e-01
 5.15629329e-07 9.34238765e-07 8.97911554e-07]
2021-01-30 18:59:18,517 - pyswarms.single.local_best - INFO - Optimize for 500 iters with {'c1': 0.1, 'c2': 0.3, 'w': 0.9, 'k': 5, 'p': 2}
2021-01-30 18:59:46,468 - pyswarms.single.local_best - INFO - Optimization finished | best cost: 964.7977188221315, best pos: [1.46798688e+00 8.35020045e-01 1.06748053e+02 4.01801760e-01
 1.20958047e-06 8.75723104e-07 1.09759605e-06]
2021-01-30 18:59:46,508 - pyswarms.single.local_best - INFO - Optimize for 500 iters with {'c1': 0.1, 'c2': 0.3, 'w': 0.9, 'k': 5, 'p': 2}
2021-01-30 19:00:14,304 - pyswarms.single.local_best - INFO - Optimization finished | best cost: 904.418873219548, best pos: [1.52161965e+00 8.60685229e-01 1.07141174e+02 3.75123704e-01
 1.38022570e-06 1.94819422e-07 1.30938446e-06]
2021-01-30 19:00:14,341 - pyswarms.single.local_best - INFO - Optimize for 500 iters with {'c1': 0.1, 'c2': 0.3, 'w': 0.9, 'k': 5, 'p': 2}
2021-01-30 19:00:40,977 - pyswarms.single.local_best - INFO - Optimization finished | best cost: 903.001389183672, best pos: [1.43878477e+00 8.36715840e-01 1.05723614e+02 4.13306268e-01
 4.91547074e-07 1.09935730e-06 1.28758696e-06]
2021-01-30 19:00:41,020 - pyswarms.single.local_best - INFO - Optimize for 500 iters with {'c1': 0.1, 'c2': 0.3, 'w': 0.9, 'k': 5, 'p': 2}
2021-01-30 19:01:08,178 - pyswarms.single.local_best - INFO - Optimization finished | best cost: 907.5231084999732, best pos: [1.52260551e+00 6.83124417e-01 1.07720830e+02 3.52049747e-01
 6.10119714e-06 6.14795134e-06 8.87049336e-06]
2021-01-30 19:01:08,217 - pyswarms.single.local_best - INFO - Optimize for 500 iters with {'c1': 0.1, 'c2': 0.3, 'w': 0.9, 'k': 5, 'p': 2}
2021-01-30 19:01:35,033 - pyswarms.single.local_best - INFO - Optimization finished | best cost: 973.5529021442775, best pos: [1.87834363e+00 8.98428929e-01 1.08991462e+02 2.03674972e-01
 8.39687524e-06 9.20510448e-06 8.68514132e-06]
2021-01-30 19:01:35,067 - pyswarms.single.local_best - INFO - Optimize for 500 iters with {'c1': 0.1, 'c2': 0.3, 'w': 0.9, 'k': 5, 'p': 2}
2021-01-30 19:02:01,698 - pyswarms.single.local_best - INFO - Optimization finished | best cost: 969.9923817586397, best pos: [1.84894451e+00 7.58242393e-01 1.06838232e+02 2.88926642e-01
 1.54198704e-06 5.42883720e-06 5.33909732e-06]
2021-01-30 19:02:01,735 - pyswarms.single.local_best - INFO - Optimize for 500 iters with {'c1': 0.1, 'c2': 0.3, 'w': 0.9, 'k': 5, 'p': 2}
2021-01-30 19:02:28,598 - pyswarms.single.local_best - INFO - Optimization finished | best cost: 869.5623433364999, best pos: [1.36863613e+00 6.15157772e-01 1.08117674e+02 4.21664236e-01
 5.91568635e-06 6.41409548e-06 9.00767432e-06]
2021-01-30 19:02:28,636 - pyswarms.single.local_best - INFO - Optimize for 500 iters with {'c1': 0.1, 'c2': 0.3, 'w': 0.9, 'k': 5, 'p': 2}
2021-01-30 19:02:55,317 - pyswarms.single.local_best - INFO - Optimization finished | best cost: 889.9210041917266, best pos: [1.61672473e+00 7.13916534e-01 1.07758175e+02 3.21246227e-01
 5.83018187e-06 3.14483408e-06 8.79312662e-06]
2021-01-30 19:02:55,352 - pyswarms.single.local_best - INFO - Optimize for 500 iters with {'c1': 0.1, 'c2': 0.3, 'w': 0.9, 'k': 5, 'p': 2}
2021-01-30 19:03:22,239 - pyswarms.single.local_best - INFO - Optimization finished | best cost: 944.920894594346, best pos: [1.38272087e+00 5.86098275e-01 1.07563472e+02 4.40886344e-01
 4.53681725e-06 6.13903835e-06 8.58212892e-06]
2021-01-30 19:03:22,282 - pyswarms.single.local_best - INFO - Optimize for 500 iters with {'c1': 0.1, 'c2': 0.3, 'w': 0.9, 'k': 5, 'p': 2}
2021-01-30 19:03:48,984 - pyswarms.single.local_best - INFO - Optimization finished | best cost: 1015.6245457627998, best pos: [1.57220464e+00 7.52691391e-01 1.11016086e+02 2.84555879e-01
 7.74633537e-06 8.20608258e-06 8.84711988e-06]
2021-01-30 19:03:49,021 - pyswarms.single.local_best - INFO - Optimize for 500 iters with {'c1': 0.1, 'c2': 0.3, 'w': 0.9, 'k': 5, 'p': 2}
2021-01-30 19:04:14,848 - pyswarms.single.local_best - INFO - Optimization finished | best cost: 906.6740525784434, best pos: [1.71673886e+00 7.38573334e-01 1.07828456e+02 2.97678485e-01
 8.75486036e-06 3.11100952e-06 6.68621916e-06]
2021-01-30 19:04:14,886 - pyswarms.single.local_best - INFO - Optimize for 500 iters with {'c1': 0.1, 'c2': 0.3, 'w': 0.9, 'k': 5, 'p': 2}
2021-01-30 19:04:40,946 - pyswarms.single.local_best - INFO - Optimization finished | best cost: 1028.7496516792478, best pos: [1.10132955e+00 4.80462223e-01 1.11675113e+02 5.68807943e-01
 5.48559016e-06 4.81676625e-06 9.25249474e-06]
2021-01-30 19:04:40,984 - pyswarms.single.local_best - INFO - Optimize for 500 iters with {'c1': 0.1, 'c2': 0.3, 'w': 0.9, 'k': 5, 'p': 2}
2021-01-30 19:05:07,480 - pyswarms.single.local_best - INFO - Optimization finished | best cost: 911.1598891747714, best pos: [1.58343247e+00 6.48540398e-01 1.05547950e+02 3.90627168e-01
 9.12930236e-06 4.35927206e-06 5.82908697e-06]
2021-01-30 19:05:07,520 - pyswarms.single.local_best - INFO - Optimize for 500 iters with {'c1': 0.1, 'c2': 0.3, 'w': 0.9, 'k': 5, 'p': 2}
2021-01-30 19:05:33,356 - pyswarms.single.local_best - INFO - Optimization finished | best cost: 932.4104486871925, best pos: [1.71253684e+00 7.62823563e-01 1.07677787e+02 2.80469766e-01
 6.05230810e-06 5.80128900e-06 8.91275294e-06]
2021-01-30 19:05:33,395 - pyswarms.single.local_best - INFO - Optimize for 500 iters with {'c1': 0.1, 'c2': 0.3, 'w': 0.9, 'k': 5, 'p': 2}
2021-01-30 19:06:00,547 - pyswarms.single.local_best - INFO - Optimization finished | best cost: 915.9588148834564, best pos: [1.64299838e+00 7.54336313e-01 1.07476447e+02 3.04413554e-01
 3.13621399e-06 5.77758305e-06 9.11488540e-06]
2021-01-30 19:06:00,584 - pyswarms.single.local_best - INFO - Optimize for 500 iters with {'c1': 0.1, 'c2': 0.3, 'w': 0.9, 'k': 5, 'p': 2}
2021-01-30 19:06:26,728 - pyswarms.single.local_best - INFO - Optimization finished | best cost: 930.2162728123221, best pos: [1.97190885e+00 8.92054534e-01 1.09776826e+02 1.92385584e-01
 2.17775261e-06 5.83929530e-06 8.14817225e-06]
2021-01-30 19:06:26,767 - pyswarms.single.local_best - INFO - Optimize for 500 iters with {'c1': 0.1, 'c2': 0.3, 'w': 0.9, 'k': 5, 'p': 2}
2021-01-30 19:06:53,147 - pyswarms.single.local_best - INFO - Optimization finished | best cost: 947.4886936634687, best pos: [1.76047360e+00 7.04130329e-01 1.06546322e+02 3.38731522e-01
 5.37645509e-06 4.74250241e-06 3.68001511e-06]
2021-01-30 19:06:53,182 - pyswarms.single.local_best - INFO - Optimize for 500 iters with {'c1': 0.1, 'c2': 0.3, 'w': 0.9, 'k': 5, 'p': 2}
2021-01-30 19:07:19,463 - pyswarms.single.local_best - INFO - Optimization finished | best cost: 1012.0787276756566, best pos: [1.32494902e+00 5.29577980e-01 1.06256630e+02 5.27532485e-01
 3.35918687e-06 6.07897171e-06 6.28701001e-06]
2021-01-30 19:07:19,501 - pyswarms.single.local_best - INFO - Optimize for 500 iters with {'c1': 0.1, 'c2': 0.3, 'w': 0.9, 'k': 5, 'p': 2}
2021-01-30 19:07:46,412 - pyswarms.single.local_best - INFO - Optimization finished | best cost: 980.7240031954288, best pos: [1.36769505e+00 5.94726164e-01 1.10088906e+02 4.10018223e-01
 6.51352038e-06 6.79710339e-06 8.60920583e-06]
2021-01-30 19:07:46,451 - pyswarms.single.local_best - INFO - Optimize for 500 iters with {'c1': 0.1, 'c2': 0.3, 'w': 0.9, 'k': 5, 'p': 2}
2021-01-30 19:08:13,617 - pyswarms.single.local_best - INFO - Optimization finished | best cost: 877.7353797859481, best pos: [1.65688598e+00 6.99634131e-01 1.07623239e+02 3.30251767e-01
 4.47163141e-06 5.15769130e-06 6.34561780e-06]
2021-01-30 19:08:13,652 - pyswarms.single.local_best - INFO - Optimize for 500 iters with {'c1': 0.1, 'c2': 0.3, 'w': 0.9, 'k': 5, 'p': 2}
2021-01-30 19:08:40,588 - pyswarms.single.local_best - INFO - Optimization finished | best cost: 854.513546605996, best pos: [1.16877878e+00 5.24612928e-01 1.07823774e+02 5.52674786e-01
 8.56917564e-06 7.20112984e-06 7.28912788e-06]
2021-01-30 19:08:40,626 - pyswarms.single.local_best - INFO - Optimize for 500 iters with {'c1': 0.1, 'c2': 0.3, 'w': 0.9, 'k': 5, 'p': 2}
2021-01-30 19:09:08,198 - pyswarms.single.local_best - INFO - Optimization finished | best cost: 933.4903896341194, best pos: [1.42039756e+00 6.37142788e-01 1.08321767e+02 3.95415476e-01
 5.09162035e-06 9.17315104e-06 8.14979904e-06]
2021-01-30 19:09:08,236 - pyswarms.single.local_best - INFO - Optimize for 500 iters with {'c1': 0.1, 'c2': 0.3, 'w': 0.9, 'k': 5, 'p': 2}
2021-01-30 19:09:34,991 - pyswarms.single.local_best - INFO - Optimization finished | best cost: 950.311686585547, best pos: [1.24419007e+00 5.59426517e-01 1.10508819e+02 4.59760575e-01
 8.61076080e-06 6.86430760e-06 9.24467585e-06]
2021-01-30 19:09:35,027 - pyswarms.single.local_best - INFO - Optimize for 500 iters with {'c1': 0.1, 'c2': 0.3, 'w': 0.9, 'k': 5, 'p': 2}
2021-01-30 19:10:02,846 - pyswarms.single.local_best - INFO - Optimization finished | best cost: 891.8394140397136, best pos: [1.38582562e+00 6.09824810e-01 1.07805212e+02 4.16494760e-01
 7.44564446e-06 8.03579756e-06 8.44754333e-06]
2021-01-30 19:10:02,883 - pyswarms.single.local_best - INFO - Optimize for 500 iters with {'c1': 0.1, 'c2': 0.3, 'w': 0.9, 'k': 5, 'p': 2}
2021-01-30 19:10:29,790 - pyswarms.single.local_best - INFO - Optimization finished | best cost: 945.1133246519066, best pos: [1.71160914e+00 7.27792592e-01 1.06464275e+02 3.14032322e-01
 6.24493881e-06 4.50705634e-06 6.99562465e-06]
2021-01-30 19:10:29,829 - pyswarms.single.local_best - INFO - Optimize for 500 iters with {'c1': 0.1, 'c2': 0.3, 'w': 0.9, 'k': 5, 'p': 2}
2021-01-30 19:10:56,300 - pyswarms.single.local_best - INFO - Optimization finished | best cost: 938.5629271696514, best pos: [1.31215145e+00 5.94929490e-01 1.09184495e+02 4.35657205e-01
 6.45770782e-06 7.77603506e-06 8.57436762e-06]
2021-01-30 19:10:56,335 - pyswarms.single.local_best - INFO - Optimize for 500 iters with {'c1': 0.1, 'c2': 0.3, 'w': 0.9, 'k': 5, 'p': 2}
2021-01-30 19:11:23,083 - pyswarms.single.local_best - INFO - Optimization finished | best cost: 961.0137771564941, best pos: [1.83331119e+00 8.25467428e-01 1.06837407e+02 2.47656985e-01
 3.76174491e-06 5.62813388e-06 9.11723304e-06]
2021-01-30 19:11:23,123 - pyswarms.single.local_best - INFO - Optimize for 500 iters with {'c1': 0.1, 'c2': 0.3, 'w': 0.9, 'k': 5, 'p': 2}
2021-01-30 19:11:50,147 - pyswarms.single.local_best - INFO - Optimization finished | best cost: 888.7621172376823, best pos: [1.81008016e+00 7.86534815e-01 1.07291083e+02 2.61448033e-01
 3.62869171e-06 6.87208965e-06 8.09999679e-06]
2021-01-30 19:11:50,181 - pyswarms.single.local_best - INFO - Optimize for 500 iters with {'c1': 0.1, 'c2': 0.3, 'w': 0.9, 'k': 5, 'p': 2}
2021-01-30 19:12:18,021 - pyswarms.single.local_best - INFO - Optimization finished | best cost: 988.1682156057873, best pos: [1.64846568e+00 7.38814455e-01 1.10141826e+02 2.86687644e-01
 5.45690961e-06 4.93459096e-06 8.44833981e-06]
2021-01-30 19:12:18,061 - pyswarms.single.local_best - INFO - Optimize for 500 iters with {'c1': 0.1, 'c2': 0.3, 'w': 0.9, 'k': 5, 'p': 2}
2021-01-30 19:12:44,718 - pyswarms.single.local_best - INFO - Optimization finished | best cost: 914.5097184611375, best pos: [1.40785154e+00 5.44199055e-01 1.04252310e+02 5.23541175e-01
 6.73718694e-06 3.06463393e-06 5.75731923e-06]
2021-01-30 19:12:44,754 - pyswarms.single.local_best - INFO - Optimize for 500 iters with {'c1': 0.1, 'c2': 0.3, 'w': 0.9, 'k': 5, 'p': 2}
2021-01-30 19:13:12,352 - pyswarms.single.local_best - INFO - Optimization finished | best cost: 965.7575139275548, best pos: [1.73488475e+00 8.01998993e-01 1.10594503e+02 2.37238232e-01
 9.13007641e-06 5.38094484e-06 8.76050722e-06]
2021-01-30 19:13:12,389 - pyswarms.single.local_best - INFO - Optimize for 500 iters with {'c1': 0.1, 'c2': 0.3, 'w': 0.9, 'k': 5, 'p': 2}
2021-01-30 19:13:39,877 - pyswarms.single.local_best - INFO - Optimization finished | best cost: 976.8928101232751, best pos: [1.23320644e+00 5.35954809e-01 1.07696901e+02 5.29233367e-01
 3.47245232e-06 6.05345284e-06 8.54488792e-06]
2021-01-30 19:13:39,914 - pyswarms.single.local_best - INFO - Optimize for 500 iters with {'c1': 0.1, 'c2': 0.3, 'w': 0.9, 'k': 5, 'p': 2}
2021-01-30 19:14:07,559 - pyswarms.single.local_best - INFO - Optimization finished | best cost: 954.9286549825304, best pos: [1.68341086e+00 7.56018813e-01 1.08379916e+02 2.88454279e-01
 6.16781485e-06 4.60702665e-06 8.03879930e-06]
2021-01-30 19:14:07,594 - pyswarms.single.local_best - INFO - Optimize for 500 iters with {'c1': 0.1, 'c2': 0.3, 'w': 0.9, 'k': 5, 'p': 2}
2021-01-30 19:14:35,157 - pyswarms.single.local_best - INFO - Optimization finished | best cost: 927.9579339648, best pos: [1.81993568e+00 7.88333323e-01 1.08283971e+02 2.52678642e-01
 3.06542248e-06 1.96589682e-06 8.95157681e-06]
2021-01-30 19:14:35,192 - pyswarms.single.local_best - INFO - Optimize for 500 iters with {'c1': 0.1, 'c2': 0.3, 'w': 0.9, 'k': 5, 'p': 2}
2021-01-30 19:15:01,960 - pyswarms.single.local_best - INFO - Optimization finished | best cost: 970.9105411650576, best pos: [1.24656988e+00 5.15235493e-01 1.04700922e+02 5.78189677e-01
 3.96406919e-06 5.02913366e-06 9.14133501e-06]
2021-01-30 19:15:01,998 - pyswarms.single.local_best - INFO - Optimize for 500 iters with {'c1': 0.1, 'c2': 0.3, 'w': 0.9, 'k': 5, 'p': 2}
2021-01-30 19:15:28,811 - pyswarms.single.local_best - INFO - Optimization finished | best cost: 975.5359748042883, best pos: [1.93395178e+00 9.10927992e-01 1.08594468e+02 2.18243782e-01
 4.46358219e-06 5.48172679e-06 5.53808195e-06]
2021-01-30 19:15:28,843 - pyswarms.single.local_best - INFO - Optimize for 500 iters with {'c1': 0.1, 'c2': 0.3, 'w': 0.9, 'k': 5, 'p': 2}
2021-01-30 19:15:55,703 - pyswarms.single.local_best - INFO - Optimization finished | best cost: 806.8974275784951, best pos: [1.63528436e+00 7.12913176e-01 1.07714856e+02 3.19502032e-01
 4.83298830e-06 8.95472931e-06 7.10197330e-06]
2021-01-30 19:15:55,736 - pyswarms.single.local_best - INFO - Optimize for 500 iters with {'c1': 0.1, 'c2': 0.3, 'w': 0.9, 'k': 5, 'p': 2}
2021-01-30 19:16:23,065 - pyswarms.single.local_best - INFO - Optimization finished | best cost: 851.5479179880646, best pos: [1.26947131e+00 5.50055776e-01 1.08509489e+02 4.94222928e-01
 6.72192736e-06 4.42448965e-06 8.15647278e-06]
2021-01-30 19:16:23,099 - pyswarms.single.local_best - INFO - Optimize for 500 iters with {'c1': 0.1, 'c2': 0.3, 'w': 0.9, 'k': 5, 'p': 2}
2021-01-30 19:16:50,196 - pyswarms.single.local_best - INFO - Optimization finished | best cost: 910.9069408851173, best pos: [1.46588006e+00 6.57963178e-01 1.07390424e+02 3.77092456e-01
 5.55438031e-06 7.84986111e-06 9.20755015e-06]
2021-01-30 19:16:50,235 - pyswarms.single.local_best - INFO - Optimize for 500 iters with {'c1': 0.1, 'c2': 0.3, 'w': 0.9, 'k': 5, 'p': 2}
2021-01-30 19:17:16,684 - pyswarms.single.local_best - INFO - Optimization finished | best cost: 909.0777754352152, best pos: [1.30679088e+00 5.60397753e-01 1.08762418e+02 4.70913438e-01
 5.47210872e-06 5.65812057e-06 7.73903292e-06]
2021-01-30 19:17:16,724 - pyswarms.single.local_best - INFO - Optimize for 500 iters with {'c1': 0.1, 'c2': 0.3, 'w': 0.9, 'k': 5, 'p': 2}
2021-01-30 19:17:42,943 - pyswarms.single.local_best - INFO - Optimization finished | best cost: 908.0007721866187, best pos: [1.27650016e+00 5.47185710e-01 1.07031155e+02 5.16999134e-01
 3.36793872e-06 5.40715820e-06 7.99419892e-06]
2021-01-30 19:17:42,981 - pyswarms.single.local_best - INFO - Optimize for 500 iters with {'c1': 0.1, 'c2': 0.3, 'w': 0.9, 'k': 5, 'p': 2}
2021-01-30 19:18:09,592 - pyswarms.single.local_best - INFO - Optimization finished | best cost: 956.602514822673, best pos: [1.52250082e+00 6.90376434e-01 1.08547313e+02 3.44154837e-01
 2.76587497e-06 6.61392677e-06 9.15097500e-06]
2021-01-30 19:18:09,625 - pyswarms.single.local_best - INFO - Optimize for 500 iters with {'c1': 0.1, 'c2': 0.3, 'w': 0.9, 'k': 5, 'p': 2}
2021-01-30 19:18:36,194 - pyswarms.single.local_best - INFO - Optimization finished | best cost: 951.3147533809065, best pos: [1.24476146e+00 5.01848699e-01 1.06385164e+02 5.78405132e-01
 2.32392603e-06 5.21909615e-06 7.07565935e-06]
2021-01-30 19:18:36,230 - pyswarms.single.local_best - INFO - Optimize for 500 iters with {'c1': 0.1, 'c2': 0.3, 'w': 0.9, 'k': 5, 'p': 2}
2021-01-30 19:19:03,179 - pyswarms.single.local_best - INFO - Optimization finished | best cost: 914.5376199406462, best pos: [1.49887356e+00 6.61847270e-01 1.08119006e+02 3.69668214e-01
 5.69865229e-06 4.84173394e-06 8.12103458e-06]
2021-01-30 19:19:03,217 - pyswarms.single.local_best - INFO - Optimize for 500 iters with {'c1': 0.1, 'c2': 0.3, 'w': 0.9, 'k': 5, 'p': 2}
2021-01-30 19:19:31,272 - pyswarms.single.local_best - INFO - Optimization finished | best cost: 955.2214908675302, best pos: [1.19153204e+00 5.13909721e-01 1.07058456e+02 5.68581973e-01
 4.97757452e-06 4.12610053e-06 9.05887457e-06]
2021-01-30 19:19:31,310 - pyswarms.single.local_best - INFO - Optimize for 500 iters with {'c1': 0.1, 'c2': 0.3, 'w': 0.9, 'k': 5, 'p': 2}
2021-01-30 19:19:57,681 - pyswarms.single.local_best - INFO - Optimization finished | best cost: 957.9877124642251, best pos: [1.62571580e+00 6.61513886e-01 1.04963482e+02 3.91304562e-01
 6.68884794e-06 4.88380865e-06 4.69370642e-06]
2021-01-30 19:19:57,713 - pyswarms.single.local_best - INFO - Optimize for 500 iters with {'c1': 0.1, 'c2': 0.3, 'w': 0.9, 'k': 5, 'p': 2}
2021-01-30 19:20:24,555 - pyswarms.single.local_best - INFO - Optimization finished | best cost: 910.8856339246074, best pos: [1.87918287e+00 8.54098527e-01 1.09231310e+02 2.16087984e-01
 3.38678715e-06 6.82341525e-06 8.54609924e-06]
2021-01-30 19:20:24,595 - pyswarms.single.local_best - INFO - Optimize for 500 iters with {'c1': 0.1, 'c2': 0.3, 'w': 0.9, 'k': 5, 'p': 2}
2021-01-30 19:20:51,868 - pyswarms.single.local_best - INFO - Optimization finished | best cost: 909.2973744694467, best pos: [1.35510358e+00 6.13428065e-01 1.07646252e+02 4.33372925e-01
 4.89295935e-06 7.76743824e-06 8.69403459e-06]
2021-01-30 19:20:51,905 - pyswarms.single.local_best - INFO - Optimize for 500 iters with {'c1': 0.1, 'c2': 0.3, 'w': 0.9, 'k': 5, 'p': 2}
2021-01-30 19:21:19,751 - pyswarms.single.local_best - INFO - Optimization finished | best cost: 879.9550736834981, best pos: [1.30944326e+00 5.22776014e-01 1.06072694e+02 5.39309122e-01
 6.16861053e-06 8.74005264e-06 4.01153173e-06]
2021-01-30 19:21:19,793 - pyswarms.single.local_best - INFO - Optimize for 500 iters with {'c1': 0.1, 'c2': 0.3, 'w': 0.9, 'k': 5, 'p': 2}
2021-01-30 19:21:45,853 - pyswarms.single.local_best - INFO - Optimization finished | best cost: 879.3015064569544, best pos: [1.45362455e+00 6.46599797e-01 1.07896421e+02 3.90424769e-01
 4.08343302e-06 4.59651405e-06 8.90809091e-06]
2021-01-30 19:21:45,886 - pyswarms.single.local_best - INFO - Optimize for 500 iters with {'c1': 0.1, 'c2': 0.3, 'w': 0.9, 'k': 5, 'p': 2}
2021-01-30 19:22:12,614 - pyswarms.single.local_best - INFO - Optimization finished | best cost: 1082.9005230268315, best pos: [1.61613910e+00 5.29040870e-01 9.90569066e+01 5.90303312e-01
 3.43656591e-06 1.01920932e-06 4.83663342e-06]
2021-01-30 19:22:12,651 - pyswarms.single.local_best - INFO - Optimize for 500 iters with {'c1': 0.1, 'c2': 0.3, 'w': 0.9, 'k': 5, 'p': 2}
2021-01-30 19:22:41,367 - pyswarms.single.local_best - INFO - Optimization finished | best cost: 881.6768206818969, best pos: [1.23592714e+00 5.29751179e-01 1.07724811e+02 5.17273407e-01
 4.69773804e-06 7.78939540e-06 8.87400810e-06]
2021-01-30 19:22:41,405 - pyswarms.single.local_best - INFO - Optimize for 500 iters with {'c1': 0.1, 'c2': 0.3, 'w': 0.9, 'k': 5, 'p': 2}
2021-01-30 19:23:09,009 - pyswarms.single.local_best - INFO - Optimization finished | best cost: 930.8397180881354, best pos: [1.58213445e+00 6.97852617e-01 1.07460574e+02 3.44816859e-01
 7.54830688e-06 2.79014721e-06 7.84693190e-06]
2021-01-30 19:23:09,045 - pyswarms.single.local_best - INFO - Optimize for 500 iters with {'c1': 0.1, 'c2': 0.3, 'w': 0.9, 'k': 5, 'p': 2}
2021-01-30 19:23:37,697 - pyswarms.single.local_best - INFO - Optimization finished | best cost: 915.6991403045037, best pos: [1.31871466e+00 5.51208227e-01 1.07138175e+02 4.97326030e-01
 8.62953912e-06 3.69874476e-06 6.60770345e-06]
2021-01-30 19:23:37,736 - pyswarms.single.local_best - INFO - Optimize for 500 iters with {'c1': 0.1, 'c2': 0.3, 'w': 0.9, 'k': 5, 'p': 2}
2021-01-30 19:24:03,795 - pyswarms.single.local_best - INFO - Optimization finished | best cost: 925.899240787485, best pos: [1.81053636e+00 8.21289187e-01 1.07553957e+02 2.47637867e-01
 4.20512178e-06 5.35322797e-06 9.00286278e-06]
2021-01-30 19:24:03,833 - pyswarms.single.local_best - INFO - Optimize for 500 iters with {'c1': 0.1, 'c2': 0.3, 'w': 0.9, 'k': 5, 'p': 2}
2021-01-30 19:24:31,055 - pyswarms.single.local_best - INFO - Optimization finished | best cost: 879.3185240107803, best pos: [1.60217800e+00 6.94490887e-01 1.07280674e+02 3.35674044e-01
 9.23183875e-06 1.96185833e-06 8.77261335e-06]
2021-01-30 19:24:31,095 - pyswarms.single.local_best - INFO - Optimize for 500 iters with {'c1': 0.1, 'c2': 0.3, 'w': 0.9, 'k': 5, 'p': 2}
2021-01-30 19:24:58,275 - pyswarms.single.local_best - INFO - Optimization finished | best cost: 923.9115689159986, best pos: [1.20437044e+00 5.32133730e-01 1.07561349e+02 5.29429508e-01
 7.40526202e-06 9.06644232e-06 7.91937947e-06]
2021-01-30 19:24:58,313 - pyswarms.single.local_best - INFO - Optimize for 500 iters with {'c1': 0.1, 'c2': 0.3, 'w': 0.9, 'k': 5, 'p': 2}
2021-01-30 19:25:24,444 - pyswarms.single.local_best - INFO - Optimization finished | best cost: 915.9085663887772, best pos: [1.51241277e+00 6.72622327e-01 1.07900182e+02 3.57903123e-01
 7.92955527e-06 7.43843729e-06 7.70157107e-06]
2021-01-30 19:25:24,485 - pyswarms.single.local_best - INFO - Optimize for 500 iters with {'c1': 0.1, 'c2': 0.3, 'w': 0.9, 'k': 5, 'p': 2}
2021-01-30 19:25:52,072 - pyswarms.single.local_best - INFO - Optimization finished | best cost: 939.1867734249936, best pos: [1.29815069e+00 5.74318983e-01 1.09493651e+02 4.53456889e-01
 3.23193125e-06 8.03035826e-06 8.64962439e-06]
2021-01-30 19:25:52,109 - pyswarms.single.local_best - INFO - Optimize for 500 iters with {'c1': 0.1, 'c2': 0.3, 'w': 0.9, 'k': 5, 'p': 2}
2021-01-30 19:26:19,884 - pyswarms.single.local_best - INFO - Optimization finished | best cost: 901.68999675536, best pos: [1.51821748e+00 5.79876404e-01 1.04489153e+02 4.65718193e-01
 4.50789965e-06 7.12623570e-06 4.34613638e-06]
2021-01-30 19:26:19,922 - pyswarms.single.local_best - INFO - Optimize for 500 iters with {'c1': 0.1, 'c2': 0.3, 'w': 0.9, 'k': 5, 'p': 2}
2021-01-30 19:26:46,797 - pyswarms.single.local_best - INFO - Optimization finished | best cost: 921.509240916248, best pos: [1.13574957e+00 5.04447875e-01 1.09097850e+02 5.57383212e-01
 8.66316718e-06 6.83302114e-06 8.98518375e-06]
2021-01-30 19:26:46,835 - pyswarms.single.local_best - INFO - Optimize for 500 iters with {'c1': 0.1, 'c2': 0.3, 'w': 0.9, 'k': 5, 'p': 2}
2021-01-30 19:27:14,137 - pyswarms.single.local_best - INFO - Optimization finished | best cost: 987.749112999812, best pos: [1.33235844e+00 5.57930917e-01 1.07217342e+02 4.87149507e-01
 6.74288272e-06 5.26761206e-06 6.61509768e-06]
2021-01-30 19:27:14,169 - pyswarms.single.local_best - INFO - Optimize for 500 iters with {'c1': 0.1, 'c2': 0.3, 'w': 0.9, 'k': 5, 'p': 2}
2021-01-30 19:27:39,966 - pyswarms.single.local_best - INFO - Optimization finished | best cost: 861.8774612365673, best pos: [1.76059196e+00 7.64210878e-01 1.07680117e+02 2.84106135e-01
 5.07491460e-06 8.60064511e-06 5.94192259e-06]
2021-01-30 19:27:40,005 - pyswarms.single.local_best - INFO - Optimize for 500 iters with {'c1': 0.1, 'c2': 0.3, 'w': 0.9, 'k': 5, 'p': 2}
2021-01-30 19:28:07,546 - pyswarms.single.local_best - INFO - Optimization finished | best cost: 973.1778280595781, best pos: [1.26313295e+00 5.72148591e-01 1.10352901e+02 4.51529048e-01
 8.41006956e-06 5.91979174e-06 9.03746133e-06]
2021-01-30 19:28:07,584 - pyswarms.single.local_best - INFO - Optimize for 500 iters with {'c1': 0.1, 'c2': 0.3, 'w': 0.9, 'k': 5, 'p': 2}
2021-01-30 19:28:34,492 - pyswarms.single.local_best - INFO - Optimization finished | best cost: 956.8877848641935, best pos: [1.69868355e+00 7.75525892e-01 1.08621021e+02 2.72244323e-01
 7.03050047e-06 6.03277662e-06 8.70168148e-06]
2021-01-30 19:28:34,529 - pyswarms.single.local_best - INFO - Optimize for 500 iters with {'c1': 0.1, 'c2': 0.3, 'w': 0.9, 'k': 5, 'p': 2}
2021-01-30 19:29:00,476 - pyswarms.single.local_best - INFO - Optimization finished | best cost: 987.682875809581, best pos: [1.76760150e+00 7.66268233e-01 1.07576931e+02 2.71026953e-01
 1.13358337e-06 7.16874615e-06 9.12237983e-06]
2021-01-30 19:29:00,514 - pyswarms.single.local_best - INFO - Optimize for 500 iters with {'c1': 0.1, 'c2': 0.3, 'w': 0.9, 'k': 5, 'p': 2}
2021-01-30 19:29:26,642 - pyswarms.single.local_best - INFO - Optimization finished | best cost: 1007.3878100002512, best pos: [1.61751514e+00 7.02895384e-01 1.09578099e+02 3.08494341e-01
 5.41787124e-06 5.70646790e-06 8.15573970e-06]
2021-01-30 19:29:26,684 - pyswarms.single.local_best - INFO - Optimize for 500 iters with {'c1': 0.1, 'c2': 0.3, 'w': 0.9, 'k': 5, 'p': 2}
2021-01-30 19:29:53,439 - pyswarms.single.local_best - INFO - Optimization finished | best cost: 892.9020030703844, best pos: [1.62795429e+00 6.63495248e-01 1.06811304e+02 3.67543130e-01
 5.32935152e-06 4.03012606e-06 5.56363968e-06]
2021-01-30 19:29:53,476 - pyswarms.single.local_best - INFO - Optimize for 500 iters with {'c1': 0.1, 'c2': 0.3, 'w': 0.9, 'k': 5, 'p': 2}
2021-01-30 19:30:19,791 - pyswarms.single.local_best - INFO - Optimization finished | best cost: 1016.7215523012904, best pos: [1.45339381e+00 6.14547019e-01 1.06026086e+02 4.34807094e-01
 8.79317903e-06 2.87801713e-06 7.19020940e-06]
2021-01-30 19:30:19,834 - pyswarms.single.local_best - INFO - Optimize for 500 iters with {'c1': 0.1, 'c2': 0.3, 'w': 0.9, 'k': 5, 'p': 2}
2021-01-30 19:30:46,127 - pyswarms.single.local_best - INFO - Optimization finished | best cost: 885.8672040655267, best pos: [1.84034109e+00 8.32937527e-01 1.07799863e+02 2.41156224e-01
 2.13412311e-07 6.37841941e-06 9.12068682e-06]
2021-01-30 19:30:46,164 - pyswarms.single.local_best - INFO - Optimize for 500 iters with {'c1': 0.1, 'c2': 0.3, 'w': 0.9, 'k': 5, 'p': 2}
2021-01-30 19:31:13,969 - pyswarms.single.local_best - INFO - Optimization finished | best cost: 933.01077975512, best pos: [1.39099567e+00 5.53274575e-01 1.07237256e+02 4.87352948e-01
 4.22644598e-06 5.82657449e-06 4.74326806e-06]
2021-01-30 19:31:14,007 - pyswarms.single.local_best - INFO - Optimize for 500 iters with {'c1': 0.1, 'c2': 0.3, 'w': 0.9, 'k': 5, 'p': 2}
2021-01-30 19:31:40,567 - pyswarms.single.local_best - INFO - Optimization finished | best cost: 883.8210635415361, best pos: [1.42053385e+00 6.04501672e-01 1.07275395e+02 4.30606718e-01
 5.95881526e-06 5.08877808e-06 7.49431525e-06]
2021-01-30 19:31:40,604 - pyswarms.single.local_best - INFO - Optimize for 500 iters with {'c1': 0.1, 'c2': 0.3, 'w': 0.9, 'k': 5, 'p': 2}
2021-01-30 19:32:06,972 - pyswarms.single.local_best - INFO - Optimization finished | best cost: 940.2626894770838, best pos: [1.49839871e+00 5.73898960e-01 1.04042874e+02 4.89294577e-01
 2.82578778e-06 4.18973159e-06 5.31847267e-06]
2021-01-30 19:32:07,006 - pyswarms.single.local_best - INFO - Optimize for 500 iters with {'c1': 0.1, 'c2': 0.3, 'w': 0.9, 'k': 5, 'p': 2}
2021-01-30 19:32:32,645 - pyswarms.single.local_best - INFO - Optimization finished | best cost: 910.694396246333, best pos: [1.41491815e+00 6.30739519e-01 1.07289410e+02 4.03816476e-01
 6.44445625e-06 9.22812963e-06 8.72613416e-06]
2021-01-30 19:32:32,684 - pyswarms.single.local_best - INFO - Optimize for 500 iters with {'c1': 0.1, 'c2': 0.3, 'w': 0.9, 'k': 5, 'p': 2}
2021-01-30 19:32:58,371 - pyswarms.single.local_best - INFO - Optimization finished | best cost: 911.1717234857902, best pos: [1.60808269e+00 7.08969626e-01 1.04987999e+02 3.44090994e-01
 8.45464694e-06 6.02692568e-06 8.88174736e-06]
2021-01-30 19:32:58,407 - pyswarms.single.local_best - INFO - Optimize for 500 iters with {'c1': 0.1, 'c2': 0.3, 'w': 0.9, 'k': 5, 'p': 2}
2021-01-30 19:33:25,302 - pyswarms.single.local_best - INFO - Optimization finished | best cost: 940.7868439961535, best pos: [1.71588712e+00 6.99965995e-01 1.06954880e+02 3.37544054e-01
 4.55067215e-06 3.73590010e-06 5.15608402e-06]
2021-01-30 19:33:25,341 - pyswarms.single.local_best - INFO - Optimize for 500 iters with {'c1': 0.1, 'c2': 0.3, 'w': 0.9, 'k': 5, 'p': 2}
2021-01-30 19:33:52,738 - pyswarms.single.local_best - INFO - Optimization finished | best cost: 917.6471004485072, best pos: [1.62344078e+00 7.13239866e-01 1.08812875e+02 3.11951338e-01
 6.04261173e-06 4.34512934e-06 8.42044095e-06]
2021-01-30 19:33:52,776 - pyswarms.single.local_best - INFO - Optimize for 500 iters with {'c1': 0.1, 'c2': 0.3, 'w': 0.9, 'k': 5, 'p': 2}
2021-01-30 19:34:17,627 - pyswarms.single.local_best - INFO - Optimization finished | best cost: 945.8547342217838, best pos: [1.09273831e+00 4.61497493e-01 1.08094675e+02 6.35851776e-01
 1.52209581e-06 7.98451972e-06 8.50857442e-06]
2021-01-30 19:34:17,664 - pyswarms.single.local_best - INFO - Optimize for 500 iters with {'c1': 0.1, 'c2': 0.3, 'w': 0.9, 'k': 5, 'p': 2}
2021-01-30 19:34:44,749 - pyswarms.single.local_best - INFO - Optimization finished | best cost: 978.4607147204065, best pos: [1.23944749e+00 5.05467460e-01 1.05965968e+02 5.88891580e-01
 8.01830240e-06 5.82614966e-06 4.27179224e-06]
2021-01-30 19:34:44,783 - pyswarms.single.local_best - INFO - Optimize for 500 iters with {'c1': 0.1, 'c2': 0.3, 'w': 0.9, 'k': 5, 'p': 2}
2021-01-30 19:35:13,853 - pyswarms.single.local_best - INFO - Optimization finished | best cost: 867.9827658263612, best pos: [1.32528102e+00 5.85922987e-01 1.07942145e+02 4.52574905e-01
 5.92985710e-06 6.03076386e-06 9.15100066e-06]
2021-01-30 19:35:13,887 - pyswarms.single.local_best - INFO - Optimize for 500 iters with {'c1': 0.1, 'c2': 0.3, 'w': 0.9, 'k': 5, 'p': 2}
2021-01-30 19:35:42,149 - pyswarms.single.local_best - INFO - Optimization finished | best cost: 911.1561027509003, best pos: [1.56843510e+00 7.38454538e-01 1.09122711e+02 3.07322390e-01
 5.12856564e-06 7.56123280e-06 9.07951234e-06]
2021-01-30 19:35:42,186 - pyswarms.single.local_best - INFO - Optimize for 500 iters with {'c1': 0.1, 'c2': 0.3, 'w': 0.9, 'k': 5, 'p': 2}
2021-01-30 19:36:09,154 - pyswarms.single.local_best - INFO - Optimization finished | best cost: 919.1398154985983, best pos: [1.29516540e+00 5.69637487e-01 1.07721430e+02 4.76549721e-01
 7.48651610e-06 7.63435775e-06 7.41440302e-06]
2021-01-30 19:36:09,190 - pyswarms.single.local_best - INFO - Optimize for 500 iters with {'c1': 0.1, 'c2': 0.3, 'w': 0.9, 'k': 5, 'p': 2}
2021-01-30 19:36:37,415 - pyswarms.single.local_best - INFO - Optimization finished | best cost: 914.840654969234, best pos: [1.43792509e+00 6.27077074e-01 1.07361453e+02 4.00435016e-01
 5.73304099e-06 5.74332747e-06 9.08871858e-06]
2021-01-30 19:36:37,453 - pyswarms.single.local_best - INFO - Optimize for 500 iters with {'c1': 0.1, 'c2': 0.3, 'w': 0.9, 'k': 5, 'p': 2}
2021-01-30 19:37:03,718 - pyswarms.single.local_best - INFO - Optimization finished | best cost: 883.5562846445757, best pos: [1.71151576e+00 7.04673920e-01 1.07500703e+02 3.25894621e-01
 3.57952155e-06 5.11859755e-06 5.48115160e-06]
2021-01-30 19:37:03,752 - pyswarms.single.local_best - INFO - Optimize for 500 iters with {'c1': 0.1, 'c2': 0.3, 'w': 0.9, 'k': 5, 'p': 2}
2021-01-30 19:37:30,005 - pyswarms.single.local_best - INFO - Optimization finished | best cost: 981.7739904666857, best pos: [1.58921825e+00 7.17813570e-01 1.07756961e+02 3.23548154e-01
 8.17833987e-06 4.72069596e-06 8.95827810e-06]
2021-01-30 19:37:30,046 - pyswarms.single.local_best - INFO - Optimize for 500 iters with {'c1': 0.1, 'c2': 0.3, 'w': 0.9, 'k': 5, 'p': 2}
2021-01-30 19:37:58,022 - pyswarms.single.local_best - INFO - Optimization finished | best cost: 946.3975916462614, best pos: [1.67299898e+00 6.92808697e-01 1.07770167e+02 3.32579924e-01
 8.21591122e-06 2.87763143e-06 5.68875611e-06]
2021-01-30 19:37:58,058 - pyswarms.single.local_best - INFO - Optimize for 500 iters with {'c1': 0.1, 'c2': 0.3, 'w': 0.9, 'k': 5, 'p': 2}
2021-01-30 19:38:24,105 - pyswarms.single.local_best - INFO - Optimization finished | best cost: 1015.6244422220439, best pos: [1.76210887e+00 7.09693207e-01 1.04188973e+02 3.50873791e-01
 6.53605730e-06 4.08144237e-06 4.96838003e-06]
2021-01-30 19:38:24,139 - pyswarms.single.local_best - INFO - Optimize for 500 iters with {'c1': 0.1, 'c2': 0.3, 'w': 0.9, 'k': 5, 'p': 2}
2021-01-30 19:38:51,442 - pyswarms.single.local_best - INFO - Optimization finished | best cost: 913.2523817719862, best pos: [1.66013548e+00 7.15047403e-01 1.07162319e+02 3.19441950e-01
 2.88067110e-06 4.48765848e-06 8.60781074e-06]
2021-01-30 19:38:51,480 - pyswarms.single.local_best - INFO - Optimize for 500 iters with {'c1': 0.1, 'c2': 0.3, 'w': 0.9, 'k': 5, 'p': 2}
2021-01-30 19:39:18,522 - pyswarms.single.local_best - INFO - Optimization finished | best cost: 950.0566658127152, best pos: [1.42840912e+00 6.15243913e-01 1.06190023e+02 4.28816050e-01
 3.45441366e-06 8.09698565e-06 7.76614204e-06]
2021-01-30 19:39:18,561 - pyswarms.single.local_best - INFO - Optimize for 500 iters with {'c1': 0.1, 'c2': 0.3, 'w': 0.9, 'k': 5, 'p': 2}
2021-01-30 19:39:46,541 - pyswarms.single.local_best - INFO - Optimization finished | best cost: 934.9185206503554, best pos: [1.44169527e+00 6.47002312e-01 1.07768116e+02 3.85151918e-01
 4.78083292e-06 8.34127205e-06 9.05540601e-06]
2021-01-30 19:39:46,577 - pyswarms.single.local_best - INFO - Optimize for 500 iters with {'c1': 0.1, 'c2': 0.3, 'w': 0.9, 'k': 5, 'p': 2}
2021-01-30 19:40:13,509 - pyswarms.single.local_best - INFO - Optimization finished | best cost: 920.5287207022377, best pos: [1.34689348e+00 5.82160743e-01 1.07203965e+02 4.62111796e-01
 4.43057510e-06 6.38072131e-06 8.37969145e-06]
2021-01-30 19:40:13,546 - pyswarms.single.local_best - INFO - Optimize for 500 iters with {'c1': 0.1, 'c2': 0.3, 'w': 0.9, 'k': 5, 'p': 2}
2021-01-30 19:40:40,623 - pyswarms.single.local_best - INFO - Optimization finished | best cost: 898.9492905243382, best pos: [1.75259852e+00 7.59954230e-01 1.07475611e+02 2.90635521e-01
 6.22081172e-06 8.62708298e-06 5.35142396e-06]
2021-01-30 19:40:40,659 - pyswarms.single.local_best - INFO - Optimize for 500 iters with {'c1': 0.1, 'c2': 0.3, 'w': 0.9, 'k': 5, 'p': 2}
2021-01-30 19:41:08,444 - pyswarms.single.local_best - INFO - Optimization finished | best cost: 933.7989059379573, best pos: [1.54473553e+00 6.36187794e-01 1.06128044e+02 4.01727746e-01
 5.18921550e-06 9.05697789e-06 4.75160222e-06]
2021-01-30 19:41:08,480 - pyswarms.single.local_best - INFO - Optimize for 500 iters with {'c1': 0.1, 'c2': 0.3, 'w': 0.9, 'k': 5, 'p': 2}
2021-01-30 19:41:34,509 - pyswarms.single.local_best - INFO - Optimization finished | best cost: 941.4934938503916, best pos: [1.29064395e+00 5.69309441e-01 1.09852788e+02 4.48667696e-01
 7.82301927e-06 6.14193172e-06 8.99643539e-06]
2021-01-30 19:41:34,546 - pyswarms.single.local_best - INFO - Optimize for 500 iters with {'c1': 0.1, 'c2': 0.3, 'w': 0.9, 'k': 5, 'p': 2}
2021-01-30 19:42:01,599 - pyswarms.single.local_best - INFO - Optimization finished | best cost: 887.128485654235, best pos: [1.74462621e+00 7.52602736e-01 1.07610416e+02 2.83003950e-01
 6.28053853e-06 9.23689157e-06 6.68185324e-06]
2021-01-30 19:42:01,637 - pyswarms.single.local_best - INFO - Optimize for 500 iters with {'c1': 0.1, 'c2': 0.3, 'w': 0.9, 'k': 5, 'p': 2}
2021-01-30 19:42:28,803 - pyswarms.single.local_best - INFO - Optimization finished | best cost: 878.7143703196393, best pos: [1.04052374e+00 4.49923897e-01 1.07712912e+02 6.77614923e-01
 9.18826623e-06 6.94883013e-06 6.78173070e-06]
2021-01-30 19:42:28,840 - pyswarms.single.local_best - INFO - Optimize for 500 iters with {'c1': 0.1, 'c2': 0.3, 'w': 0.9, 'k': 5, 'p': 2}
2021-01-30 19:42:56,165 - pyswarms.single.local_best - INFO - Optimization finished | best cost: 859.2830525473419, best pos: [1.71051433e+00 7.48908970e-01 1.07668658e+02 2.97356690e-01
 4.95546493e-06 5.24096518e-06 7.01131770e-06]
2021-01-30 19:42:56,199 - pyswarms.single.local_best - INFO - Optimize for 500 iters with {'c1': 0.1, 'c2': 0.3, 'w': 0.9, 'k': 5, 'p': 2}
2021-01-30 19:43:24,369 - pyswarms.single.local_best - INFO - Optimization finished | best cost: 968.2243828740475, best pos: [1.36143523e+00 4.96422808e-01 1.08073578e+02 5.68906182e-01
 3.42204402e-06 4.53163815e-06 1.54140860e-06]
2021-01-30 19:43:24,408 - pyswarms.single.local_best - INFO - Optimize for 500 iters with {'c1': 0.1, 'c2': 0.3, 'w': 0.9, 'k': 5, 'p': 2}
2021-01-30 19:43:51,441 - pyswarms.single.local_best - INFO - Optimization finished | best cost: 927.8556756409839, best pos: [1.76953752e+00 8.03913883e-01 1.08457393e+02 2.49194715e-01
 2.17107040e-06 7.30234313e-06 9.15924500e-06]
2021-01-30 19:43:51,478 - pyswarms.single.local_best - INFO - Optimize for 500 iters with {'c1': 0.1, 'c2': 0.3, 'w': 0.9, 'k': 5, 'p': 2}
2021-01-30 19:44:17,580 - pyswarms.single.local_best - INFO - Optimization finished | best cost: 912.0155617595856, best pos: [1.57995613e+00 7.16420731e-01 1.09392851e+02 3.10798521e-01
 3.98890313e-06 8.68473858e-06 8.66113487e-06]
2021-01-30 19:44:17,626 - pyswarms.single.local_best - INFO - Optimize for 500 iters with {'c1': 0.1, 'c2': 0.3, 'w': 0.9, 'k': 5, 'p': 2}
2021-01-30 19:44:44,589 - pyswarms.single.local_best - INFO - Optimization finished | best cost: 963.8450181477039, best pos: [1.52547587e+00 6.01940398e-01 1.05024094e+02 4.48617507e-01
 5.10510002e-06 3.38356037e-06 5.59969887e-06]
2021-01-30 19:44:44,625 - pyswarms.single.local_best - INFO - Optimize for 500 iters with {'c1': 0.1, 'c2': 0.3, 'w': 0.9, 'k': 5, 'p': 2}
2021-01-30 19:45:10,487 - pyswarms.single.local_best - INFO - Optimization finished | best cost: 931.8242902811523, best pos: [1.53427673e+00 6.54376223e-01 1.05497723e+02 3.90284385e-01
 7.41172819e-06 8.16250095e-06 6.51175422e-06]
2021-01-30 19:45:10,522 - pyswarms.single.local_best - INFO - Optimize for 500 iters with {'c1': 0.1, 'c2': 0.3, 'w': 0.9, 'k': 5, 'p': 2}
2021-01-30 19:45:37,897 - pyswarms.single.local_best - INFO - Optimization finished | best cost: 921.1649335419095, best pos: [1.12663614e+00 4.90960721e-01 1.07421452e+02 5.95622972e-01
 3.53802613e-06 9.16685303e-06 9.03298962e-06]
2021-01-30 19:45:37,939 - pyswarms.single.local_best - INFO - Optimize for 500 iters with {'c1': 0.1, 'c2': 0.3, 'w': 0.9, 'k': 5, 'p': 2}
2021-01-30 19:46:02,379 - pyswarms.single.local_best - INFO - Optimization finished | best cost: 635.4468189540222, best pos: [1.24214549e+00 8.22511073e-01 1.25206170e+02 4.83579900e-01
 7.71564605e-07 1.04765310e-06 1.56793125e-06]
2021-01-30 19:46:02,420 - pyswarms.single.local_best - INFO - Optimize for 500 iters with {'c1': 0.1, 'c2': 0.3, 'w': 0.9, 'k': 5, 'p': 2}
2021-01-30 19:46:28,387 - pyswarms.single.local_best - INFO - Optimization finished | best cost: 601.4094928879027, best pos: [1.37903527e+00 8.33789145e-01 1.28939366e+02 3.90245373e-01
 1.40761647e-06 9.79949790e-07 1.49710534e-06]
2021-01-30 19:46:28,424 - pyswarms.single.local_best - INFO - Optimize for 500 iters with {'c1': 0.1, 'c2': 0.3, 'w': 0.9, 'k': 5, 'p': 2}
2021-01-30 19:46:53,615 - pyswarms.single.local_best - INFO - Optimization finished | best cost: 616.5619756443173, best pos: [1.11007634e+00 7.08181296e-01 1.28349464e+02 5.54893710e-01
 7.88399779e-07 1.52476266e-06 1.61771246e-06]
2021-01-30 19:46:53,653 - pyswarms.single.local_best - INFO - Optimize for 500 iters with {'c1': 0.1, 'c2': 0.3, 'w': 0.9, 'k': 5, 'p': 2}
2021-01-30 19:47:17,376 - pyswarms.single.local_best - INFO - Optimization finished | best cost: 573.0806394482962, best pos: [1.42477191e+00 9.40336760e-01 1.27400823e+02 3.67812342e-01
 1.18256263e-06 1.11410462e-06 1.52807966e-06]
2021-01-30 19:47:17,416 - pyswarms.single.local_best - INFO - Optimize for 500 iters with {'c1': 0.1, 'c2': 0.3, 'w': 0.9, 'k': 5, 'p': 2}
2021-01-30 19:47:41,521 - pyswarms.single.local_best - INFO - Optimization finished | best cost: 606.929843495426, best pos: [1.93662185e+00 1.27355739e+00 1.28526389e+02 2.01800237e-01
 8.07408975e-07 9.76560357e-07 1.08748550e-06]
2021-01-30 19:47:41,556 - pyswarms.single.local_best - INFO - Optimize for 500 iters with {'c1': 0.1, 'c2': 0.3, 'w': 0.9, 'k': 5, 'p': 2}
2021-01-30 19:48:06,251 - pyswarms.single.local_best - INFO - Optimization finished | best cost: 556.6037500764014, best pos: [1.77645093e+00 1.18824200e+00 1.29039955e+02 2.20109295e-01
 1.13691496e-06 1.25770517e-06 1.60035991e-06]
2021-01-30 19:48:06,290 - pyswarms.single.local_best - INFO - Optimize for 500 iters with {'c1': 0.1, 'c2': 0.3, 'w': 0.9, 'k': 5, 'p': 2}
2021-01-30 19:48:30,464 - pyswarms.single.local_best - INFO - Optimization finished | best cost: 545.7917899916919, best pos: [1.80980524e+00 1.30459482e+00 1.28000547e+02 2.13376357e-01
 4.70949564e-07 1.37086068e-06 1.57716828e-06]
2021-01-30 19:48:30,503 - pyswarms.single.local_best - INFO - Optimize for 500 iters with {'c1': 0.1, 'c2': 0.3, 'w': 0.9, 'k': 5, 'p': 2}
2021-01-30 19:48:56,412 - pyswarms.single.local_best - INFO - Optimization finished | best cost: 590.2829094938553, best pos: [1.33955467e+00 8.43875418e-01 1.29540932e+02 4.04297678e-01
 1.00820997e-06 9.12569098e-07 1.62633216e-06]
2021-01-30 19:48:56,447 - pyswarms.single.local_best - INFO - Optimize for 500 iters with {'c1': 0.1, 'c2': 0.3, 'w': 0.9, 'k': 5, 'p': 2}
2021-01-30 19:49:22,519 - pyswarms.single.local_best - INFO - Optimization finished | best cost: 577.3042713797516, best pos: [1.33469356e+00 8.55097826e-01 1.28574995e+02 4.01802420e-01
 1.00079198e-06 1.52736490e-06 1.65546767e-06]
2021-01-30 19:49:22,558 - pyswarms.single.local_best - INFO - Optimize for 500 iters with {'c1': 0.1, 'c2': 0.3, 'w': 0.9, 'k': 5, 'p': 2}
2021-01-30 19:49:48,402 - pyswarms.single.local_best - INFO - Optimization finished | best cost: 607.867341150308, best pos: [1.59965383e+00 1.00313250e+00 1.28705701e+02 2.91203471e-01
 1.04198579e-06 1.01515853e-06 1.60318710e-06]
2021-01-30 19:49:48,441 - pyswarms.single.local_best - INFO - Optimize for 500 iters with {'c1': 0.1, 'c2': 0.3, 'w': 0.9, 'k': 5, 'p': 2}
2021-01-30 19:50:14,456 - pyswarms.single.local_best - INFO - Optimization finished | best cost: 585.3577591336744, best pos: [1.24649314e+00 8.17750421e-01 1.28780441e+02 4.58160531e-01
 5.83949503e-07 1.34983409e-06 1.58748979e-06]
2021-01-30 19:50:14,494 - pyswarms.single.local_best - INFO - Optimize for 500 iters with {'c1': 0.1, 'c2': 0.3, 'w': 0.9, 'k': 5, 'p': 2}
2021-01-30 19:50:39,327 - pyswarms.single.local_best - INFO - Optimization finished | best cost: 588.0107599471647, best pos: [1.50759602e+00 9.94011055e-01 1.28215540e+02 3.18961050e-01
 1.12716109e-06 1.60535034e-06 1.60813647e-06]
2021-01-30 19:50:39,375 - pyswarms.single.local_best - INFO - Optimize for 500 iters with {'c1': 0.1, 'c2': 0.3, 'w': 0.9, 'k': 5, 'p': 2}
2021-01-30 19:51:04,674 - pyswarms.single.local_best - INFO - Optimization finished | best cost: 566.76192130294, best pos: [1.53367292e+00 9.89382351e-01 1.28761424e+02 3.17525590e-01
 1.07259085e-06 6.76303284e-07 1.57428737e-06]
2021-01-30 19:51:04,712 - pyswarms.single.local_best - INFO - Optimize for 500 iters with {'c1': 0.1, 'c2': 0.3, 'w': 0.9, 'k': 5, 'p': 2}
2021-01-30 19:51:28,595 - pyswarms.single.local_best - INFO - Optimization finished | best cost: 619.3472724694745, best pos: [1.81950905e+00 1.27652949e+00 1.26935938e+02 2.16737119e-01
 1.09757995e-06 9.47132972e-07 1.57804690e-06]
2021-01-30 19:51:28,633 - pyswarms.single.local_best - INFO - Optimize for 500 iters with {'c1': 0.1, 'c2': 0.3, 'w': 0.9, 'k': 5, 'p': 2}
2021-01-30 19:51:52,106 - pyswarms.single.local_best - INFO - Optimization finished | best cost: 597.4157842131262, best pos: [1.50034475e+00 9.83279646e-01 1.27692522e+02 3.22197686e-01
 1.46079802e-06 1.58573279e-06 1.63968601e-06]
2021-01-30 19:51:52,141 - pyswarms.single.local_best - INFO - Optimize for 500 iters with {'c1': 0.1, 'c2': 0.3, 'w': 0.9, 'k': 5, 'p': 2}
2021-01-30 19:52:16,351 - pyswarms.single.local_best - INFO - Optimization finished | best cost: 548.6503227462824, best pos: [1.59436457e+00 1.04632512e+00 1.28273084e+02 2.91466782e-01
 7.08138145e-07 1.02691100e-06 1.64672277e-06]
2021-01-30 19:52:16,389 - pyswarms.single.local_best - INFO - Optimize for 500 iters with {'c1': 0.1, 'c2': 0.3, 'w': 0.9, 'k': 5, 'p': 2}
2021-01-30 19:52:41,383 - pyswarms.single.local_best - INFO - Optimization finished | best cost: 602.2992778951843, best pos: [1.14129722e+00 7.71781225e-01 1.29091212e+02 5.12673654e-01
 1.56630304e-06 1.26308752e-06 1.63985324e-06]
2021-01-30 19:52:41,422 - pyswarms.single.local_best - INFO - Optimize for 500 iters with {'c1': 0.1, 'c2': 0.3, 'w': 0.9, 'k': 5, 'p': 2}
2021-01-30 19:53:06,029 - pyswarms.single.local_best - INFO - Optimization finished | best cost: 619.2718306643957, best pos: [1.65107621e+00 1.16087567e+00 1.30211407e+02 2.56589398e-01
 1.16939813e-06 6.42829941e-07 1.62763798e-06]
2021-01-30 19:53:06,068 - pyswarms.single.local_best - INFO - Optimize for 500 iters with {'c1': 0.1, 'c2': 0.3, 'w': 0.9, 'k': 5, 'p': 2}
2021-01-30 19:53:29,530 - pyswarms.single.local_best - INFO - Optimization finished | best cost: 600.9637926123665, best pos: [1.91120029e+00 1.31944788e+00 1.23135201e+02 2.17808631e-01
 1.15274653e-06 7.98458119e-07 1.23085739e-06]
2021-01-30 19:53:29,569 - pyswarms.single.local_best - INFO - Optimize for 500 iters with {'c1': 0.1, 'c2': 0.3, 'w': 0.9, 'k': 5, 'p': 2}
2021-01-30 19:53:54,882 - pyswarms.single.local_best - INFO - Optimization finished | best cost: 586.9361760517947, best pos: [1.79933075e+00 1.29943212e+00 1.27428183e+02 2.14664871e-01
 1.52355093e-06 1.28955793e-06 1.65527078e-06]
2021-01-30 19:53:54,916 - pyswarms.single.local_best - INFO - Optimize for 500 iters with {'c1': 0.1, 'c2': 0.3, 'w': 0.9, 'k': 5, 'p': 2}
2021-01-30 19:54:20,064 - pyswarms.single.local_best - INFO - Optimization finished | best cost: 598.272116511396, best pos: [1.34182307e+00 8.36575308e-01 1.28728589e+02 4.11752689e-01
 1.03259701e-06 9.85799133e-07 1.53056792e-06]
2021-01-30 19:54:20,111 - pyswarms.single.local_best - INFO - Optimize for 500 iters with {'c1': 0.1, 'c2': 0.3, 'w': 0.9, 'k': 5, 'p': 2}
2021-01-30 19:54:45,975 - pyswarms.single.local_best - INFO - Optimization finished | best cost: 573.7808687902872, best pos: [1.32084172e+00 8.85476499e-01 1.28181123e+02 4.04354108e-01
 1.49625895e-06 1.30551119e-06 1.64438099e-06]
2021-01-30 19:54:46,014 - pyswarms.single.local_best - INFO - Optimize for 500 iters with {'c1': 0.1, 'c2': 0.3, 'w': 0.9, 'k': 5, 'p': 2}
2021-01-30 19:55:10,679 - pyswarms.single.local_best - INFO - Optimization finished | best cost: 597.2371116032041, best pos: [1.86222207e+00 1.19475045e+00 1.29743913e+02 2.20797182e-01
 6.24786298e-07 1.53076183e-06 9.92101935e-07]
2021-01-30 19:55:10,716 - pyswarms.single.local_best - INFO - Optimize for 500 iters with {'c1': 0.1, 'c2': 0.3, 'w': 0.9, 'k': 5, 'p': 2}
2021-01-30 19:55:37,183 - pyswarms.single.local_best - INFO - Optimization finished | best cost: 593.5180540541317, best pos: [1.09858681e+00 7.03235484e-01 1.27527813e+02 5.70758538e-01
 1.40628995e-06 8.53828568e-07 1.63274365e-06]
2021-01-30 19:55:37,217 - pyswarms.single.local_best - INFO - Optimize for 500 iters with {'c1': 0.1, 'c2': 0.3, 'w': 0.9, 'k': 5, 'p': 2}
2021-01-30 19:56:02,781 - pyswarms.single.local_best - INFO - Optimization finished | best cost: 589.7891681516521, best pos: [1.63367964e+00 1.10673148e+00 1.28872676e+02 2.71905855e-01
 9.28039405e-07 1.38461476e-06 1.54401830e-06]
2021-01-30 19:56:02,822 - pyswarms.single.local_best - INFO - Optimize for 500 iters with {'c1': 0.1, 'c2': 0.3, 'w': 0.9, 'k': 5, 'p': 2}
2021-01-30 19:56:28,794 - pyswarms.single.local_best - INFO - Optimization finished | best cost: 605.8143986556859, best pos: [1.50916816e+00 1.05568770e+00 1.25201397e+02 3.29324506e-01
 9.40580129e-07 1.53253519e-06 1.61878972e-06]
2021-01-30 19:56:28,832 - pyswarms.single.local_best - INFO - Optimize for 500 iters with {'c1': 0.1, 'c2': 0.3, 'w': 0.9, 'k': 5, 'p': 2}
2021-01-30 19:56:54,756 - pyswarms.single.local_best - INFO - Optimization finished | best cost: 561.3550578780614, best pos: [1.67436923e+00 1.10916754e+00 1.28647394e+02 2.59919731e-01
 7.20658672e-07 1.06994010e-06 1.62473929e-06]
2021-01-30 19:56:54,794 - pyswarms.single.local_best - INFO - Optimize for 500 iters with {'c1': 0.1, 'c2': 0.3, 'w': 0.9, 'k': 5, 'p': 2}
2021-01-30 19:57:19,394 - pyswarms.single.local_best - INFO - Optimization finished | best cost: 552.9187876654868, best pos: [1.44942814e+00 1.03740509e+00 1.28184690e+02 3.37369519e-01
 1.16613405e-06 1.48182207e-06 1.57066129e-06]
2021-01-30 19:57:19,432 - pyswarms.single.local_best - INFO - Optimize for 500 iters with {'c1': 0.1, 'c2': 0.3, 'w': 0.9, 'k': 5, 'p': 2}
2021-01-30 19:57:43,743 - pyswarms.single.local_best - INFO - Optimization finished | best cost: 621.454243379607, best pos: [1.47652989e+00 9.98337178e-01 1.28920813e+02 3.29820039e-01
 1.41279221e-06 1.57548073e-06 1.45752920e-06]
2021-01-30 19:57:43,781 - pyswarms.single.local_best - INFO - Optimize for 500 iters with {'c1': 0.1, 'c2': 0.3, 'w': 0.9, 'k': 5, 'p': 2}
2021-01-30 19:58:08,090 - pyswarms.single.local_best - INFO - Optimization finished | best cost: 492.276689929883, best pos: [1.35358156e+00 9.06165719e-01 1.28471309e+02 3.90001526e-01
 1.12450409e-06 1.57001029e-06 1.57625699e-06]
2021-01-30 19:58:08,128 - pyswarms.single.local_best - INFO - Optimize for 500 iters with {'c1': 0.1, 'c2': 0.3, 'w': 0.9, 'k': 5, 'p': 2}
2021-01-30 19:58:34,618 - pyswarms.single.local_best - INFO - Optimization finished | best cost: 558.8386366665793, best pos: [1.13873783e+00 7.57816985e-01 1.29197620e+02 5.22949625e-01
 1.53010358e-06 1.16811800e-06 1.48630924e-06]
2021-01-30 19:58:34,655 - pyswarms.single.local_best - INFO - Optimize for 500 iters with {'c1': 0.1, 'c2': 0.3, 'w': 0.9, 'k': 5, 'p': 2}
2021-01-30 19:59:00,532 - pyswarms.single.local_best - INFO - Optimization finished | best cost: 548.1294841902568, best pos: [1.48466380e+00 9.72395335e-01 1.28745115e+02 3.28145624e-01
 1.06609589e-06 1.21285176e-06 1.64497369e-06]
2021-01-30 19:59:00,568 - pyswarms.single.local_best - INFO - Optimize for 500 iters with {'c1': 0.1, 'c2': 0.3, 'w': 0.9, 'k': 5, 'p': 2}
2021-01-30 19:59:27,017 - pyswarms.single.local_best - INFO - Optimization finished | best cost: 631.8039864590589, best pos: [1.54770039e+00 1.06671538e+00 1.30530662e+02 2.90768928e-01
 1.51239754e-06 1.47806232e-06 1.50438505e-06]
2021-01-30 19:59:27,058 - pyswarms.single.local_best - INFO - Optimize for 500 iters with {'c1': 0.1, 'c2': 0.3, 'w': 0.9, 'k': 5, 'p': 2}
2021-01-30 19:59:51,899 - pyswarms.single.local_best - INFO - Optimization finished | best cost: 575.0256341875072, best pos: [1.21569333e+00 7.97313212e-01 1.28898236e+02 4.67851101e-01
 1.43701668e-06 1.09863574e-06 1.64689186e-06]
2021-01-30 19:59:51,931 - pyswarms.single.local_best - INFO - Optimize for 500 iters with {'c1': 0.1, 'c2': 0.3, 'w': 0.9, 'k': 5, 'p': 2}
2021-01-30 20:00:17,045 - pyswarms.single.local_best - INFO - Optimization finished | best cost: 554.4558450999331, best pos: [1.61728379e+00 1.09377119e+00 1.28415553e+02 2.78771079e-01
 1.43102888e-06 1.51914746e-06 1.37100989e-06]
2021-01-30 20:00:17,085 - pyswarms.single.local_best - INFO - Optimize for 500 iters with {'c1': 0.1, 'c2': 0.3, 'w': 0.9, 'k': 5, 'p': 2}
2021-01-30 20:00:42,508 - pyswarms.single.local_best - INFO - Optimization finished | best cost: 555.5169887173275, best pos: [1.66818190e+00 1.15344883e+00 1.28364810e+02 2.56439671e-01
 1.26989890e-06 9.77895457e-07 1.65275975e-06]
2021-01-30 20:00:42,546 - pyswarms.single.local_best - INFO - Optimize for 500 iters with {'c1': 0.1, 'c2': 0.3, 'w': 0.9, 'k': 5, 'p': 2}
2021-01-30 20:01:07,196 - pyswarms.single.local_best - INFO - Optimization finished | best cost: 590.9163663655548, best pos: [1.45658734e+00 9.28851569e-01 1.28772570e+02 3.52110340e-01
 1.09005720e-06 8.47776617e-07 1.55694143e-06]
2021-01-30 20:01:07,233 - pyswarms.single.local_best - INFO - Optimize for 500 iters with {'c1': 0.1, 'c2': 0.3, 'w': 0.9, 'k': 5, 'p': 2}
2021-01-30 20:01:32,604 - pyswarms.single.local_best - INFO - Optimization finished | best cost: 547.2237716628266, best pos: [1.85312434e+00 1.26998922e+00 1.29205123e+02 1.99415982e-01
 8.51313291e-07 8.70536006e-07 1.60619904e-06]
2021-01-30 20:01:32,640 - pyswarms.single.local_best - INFO - Optimize for 500 iters with {'c1': 0.1, 'c2': 0.3, 'w': 0.9, 'k': 5, 'p': 2}
2021-01-30 20:01:57,064 - pyswarms.single.local_best - INFO - Optimization finished | best cost: 629.0357869094421, best pos: [1.87698452e+00 1.35255608e+00 1.28921544e+02 1.95311629e-01
 1.34018210e-06 5.57294914e-07 1.49860841e-06]
2021-01-30 20:01:57,101 - pyswarms.single.local_best - INFO - Optimize for 500 iters with {'c1': 0.1, 'c2': 0.3, 'w': 0.9, 'k': 5, 'p': 2}
2021-01-30 20:02:22,465 - pyswarms.single.local_best - INFO - Optimization finished | best cost: 546.8326670805046, best pos: [1.90004270e+00 1.31370899e+00 1.27701224e+02 1.94816193e-01
 1.49222612e-06 6.15246396e-07 1.45993863e-06]
2021-01-30 20:02:22,502 - pyswarms.single.local_best - INFO - Optimize for 500 iters with {'c1': 0.1, 'c2': 0.3, 'w': 0.9, 'k': 5, 'p': 2}
2021-01-30 20:02:47,811 - pyswarms.single.local_best - INFO - Optimization finished | best cost: 575.7005098741638, best pos: [1.54835534e+00 1.05936615e+00 1.29300345e+02 2.92966139e-01
 1.65116378e-06 1.54730660e-06 1.61788357e-06]
2021-01-30 20:02:47,850 - pyswarms.single.local_best - INFO - Optimize for 500 iters with {'c1': 0.1, 'c2': 0.3, 'w': 0.9, 'k': 5, 'p': 2}
2021-01-30 20:03:13,109 - pyswarms.single.local_best - INFO - Optimization finished | best cost: 640.2841335325118, best pos: [1.66157041e+00 1.10894575e+00 1.24845062e+02 2.81164621e-01
 1.39437252e-06 1.56000385e-06 1.34231069e-06]
2021-01-30 20:03:13,146 - pyswarms.single.local_best - INFO - Optimize for 500 iters with {'c1': 0.1, 'c2': 0.3, 'w': 0.9, 'k': 5, 'p': 2}
2021-01-30 20:03:37,086 - pyswarms.single.local_best - INFO - Optimization finished | best cost: 559.7940161995616, best pos: [1.98057390e+00 1.27339400e+00 1.28807827e+02 1.78895085e-01
 6.90744114e-07 8.31106030e-07 1.49052722e-06]
2021-01-30 20:03:37,120 - pyswarms.single.local_best - INFO - Optimize for 500 iters with {'c1': 0.1, 'c2': 0.3, 'w': 0.9, 'k': 5, 'p': 2}
2021-01-30 20:04:02,663 - pyswarms.single.local_best - INFO - Optimization finished | best cost: 610.4196166607647, best pos: [1.30899183e+00 8.66267550e-01 1.28033914e+02 4.22825884e-01
 1.59663954e-06 6.27087541e-07 1.63063307e-06]
2021-01-30 20:04:02,702 - pyswarms.single.local_best - INFO - Optimize for 500 iters with {'c1': 0.1, 'c2': 0.3, 'w': 0.9, 'k': 5, 'p': 2}
2021-01-30 20:04:28,123 - pyswarms.single.local_best - INFO - Optimization finished | best cost: 570.9419268147474, best pos: [1.78671948e+00 1.11580049e+00 1.29526534e+02 2.36710071e-01
 1.30282816e-06 3.38044417e-07 1.33356992e-06]
2021-01-30 20:04:28,156 - pyswarms.single.local_best - INFO - Optimize for 500 iters with {'c1': 0.1, 'c2': 0.3, 'w': 0.9, 'k': 5, 'p': 2}
2021-01-30 20:04:52,506 - pyswarms.single.local_best - INFO - Optimization finished | best cost: 558.3488570507288, best pos: [1.97786768e+00 1.31298948e+00 1.28349432e+02 1.79519514e-01
 1.14430582e-06 1.21234618e-06 1.38433118e-06]
2021-01-30 20:04:52,542 - pyswarms.single.local_best - INFO - Optimize for 500 iters with {'c1': 0.1, 'c2': 0.3, 'w': 0.9, 'k': 5, 'p': 2}
2021-01-30 20:05:17,197 - pyswarms.single.local_best - INFO - Optimization finished | best cost: 563.4754420824618, best pos: [1.67986522e+00 1.17736457e+00 1.28133675e+02 2.53243101e-01
 7.38588415e-07 1.18508719e-06 1.63795558e-06]
2021-01-30 20:05:17,233 - pyswarms.single.local_best - INFO - Optimize for 500 iters with {'c1': 0.1, 'c2': 0.3, 'w': 0.9, 'k': 5, 'p': 2}
2021-01-30 20:05:41,719 - pyswarms.single.local_best - INFO - Optimization finished | best cost: 616.2723834110407, best pos: [1.58786714e+00 1.10218028e+00 1.25860332e+02 2.98613115e-01
 5.46079608e-07 1.43479291e-06 1.62362805e-06]
2021-01-30 20:05:41,757 - pyswarms.single.local_best - INFO - Optimize for 500 iters with {'c1': 0.1, 'c2': 0.3, 'w': 0.9, 'k': 5, 'p': 2}
2021-01-30 20:06:07,016 - pyswarms.single.local_best - INFO - Optimization finished | best cost: 578.2345364621026, best pos: [1.62000399e+00 1.05869452e+00 1.27756807e+02 2.84107351e-01
 7.60681199e-07 1.31370305e-06 1.59778279e-06]
2021-01-30 20:06:07,056 - pyswarms.single.local_best - INFO - Optimize for 500 iters with {'c1': 0.1, 'c2': 0.3, 'w': 0.9, 'k': 5, 'p': 2}
2021-01-30 20:06:31,747 - pyswarms.single.local_best - INFO - Optimization finished | best cost: 627.884025539106, best pos: [1.94566190e+00 1.34566357e+00 1.25615613e+02 1.88540368e-01
 7.45860537e-07 1.21210849e-06 1.54443782e-06]
2021-01-30 20:06:31,785 - pyswarms.single.local_best - INFO - Optimize for 500 iters with {'c1': 0.1, 'c2': 0.3, 'w': 0.9, 'k': 5, 'p': 2}
2021-01-30 20:06:56,093 - pyswarms.single.local_best - INFO - Optimization finished | best cost: 570.532360311259, best pos: [1.50878739e+00 1.01434524e+00 1.29095545e+02 3.10367270e-01
 1.59402808e-06 1.57032198e-06 1.61238385e-06]
2021-01-30 20:06:56,128 - pyswarms.single.local_best - INFO - Optimize for 500 iters with {'c1': 0.1, 'c2': 0.3, 'w': 0.9, 'k': 5, 'p': 2}
2021-01-30 20:07:20,609 - pyswarms.single.local_best - INFO - Optimization finished | best cost: 599.6628323719041, best pos: [1.69997243e+00 1.09047888e+00 1.29300700e+02 2.69612892e-01
 1.00540005e-06 6.86494928e-07 1.13279778e-06]
2021-01-30 20:07:20,643 - pyswarms.single.local_best - INFO - Optimize for 500 iters with {'c1': 0.1, 'c2': 0.3, 'w': 0.9, 'k': 5, 'p': 2}
2021-01-30 20:07:45,695 - pyswarms.single.local_best - INFO - Optimization finished | best cost: 562.8611054682935, best pos: [1.66737202e+00 1.14601719e+00 1.28386714e+02 2.58006546e-01
 1.22584299e-06 1.11448845e-06 1.61842185e-06]
2021-01-30 20:07:45,730 - pyswarms.single.local_best - INFO - Optimize for 500 iters with {'c1': 0.1, 'c2': 0.3, 'w': 0.9, 'k': 5, 'p': 2}
2021-01-30 20:08:11,428 - pyswarms.single.local_best - INFO - Optimization finished | best cost: 550.9863557778136, best pos: [1.21146366e+00 8.39190603e-01 1.28575385e+02 4.66747642e-01
 1.27355479e-06 1.28943562e-06 1.61846373e-06]
2021-01-30 20:08:11,468 - pyswarms.single.local_best - INFO - Optimize for 500 iters with {'c1': 0.1, 'c2': 0.3, 'w': 0.9, 'k': 5, 'p': 2}
2021-01-30 20:08:35,965 - pyswarms.single.local_best - INFO - Optimization finished | best cost: 614.1384140396688, best pos: [1.70066581e+00 1.14934144e+00 1.27964352e+02 2.52752150e-01
 1.44164855e-06 6.71988946e-07 1.58954908e-06]
2021-01-30 20:08:36,001 - pyswarms.single.local_best - INFO - Optimize for 500 iters with {'c1': 0.1, 'c2': 0.3, 'w': 0.9, 'k': 5, 'p': 2}
2021-01-30 20:08:59,405 - pyswarms.single.local_best - INFO - Optimization finished | best cost: 643.290797031735, best pos: [1.78680681e+00 1.13838388e+00 1.29550144e+02 2.29480670e-01
 1.09195685e-06 5.19196407e-07 1.47607843e-06]
2021-01-30 20:08:59,439 - pyswarms.single.local_best - INFO - Optimize for 500 iters with {'c1': 0.1, 'c2': 0.3, 'w': 0.9, 'k': 5, 'p': 2}
2021-01-30 20:09:24,327 - pyswarms.single.local_best - INFO - Optimization finished | best cost: 582.8718127615397, best pos: [1.43451750e+00 9.39619802e-01 1.28309851e+02 3.57729616e-01
 8.22700794e-07 1.15668589e-06 1.63162595e-06]
2021-01-30 20:09:24,366 - pyswarms.single.local_best - INFO - Optimize for 500 iters with {'c1': 0.1, 'c2': 0.3, 'w': 0.9, 'k': 5, 'p': 2}
2021-01-30 20:09:48,504 - pyswarms.single.local_best - INFO - Optimization finished | best cost: 569.9424124082703, best pos: [1.52306148e+00 9.86225284e-01 1.28599975e+02 3.17304120e-01
 1.54345888e-06 1.15702145e-06 1.48107868e-06]
2021-01-30 20:09:48,541 - pyswarms.single.local_best - INFO - Optimize for 500 iters with {'c1': 0.1, 'c2': 0.3, 'w': 0.9, 'k': 5, 'p': 2}
2021-01-30 20:10:13,981 - pyswarms.single.local_best - INFO - Optimization finished | best cost: 599.9304929310243, best pos: [1.61537580e+00 1.01430990e+00 1.28664531e+02 2.86302388e-01
 9.96520929e-07 1.65525239e-06 1.42664995e-06]
2021-01-30 20:10:14,022 - pyswarms.single.local_best - INFO - Optimize for 500 iters with {'c1': 0.1, 'c2': 0.3, 'w': 0.9, 'k': 5, 'p': 2}
2021-01-30 20:10:38,466 - pyswarms.single.local_best - INFO - Optimization finished | best cost: 614.5885032912219, best pos: [1.24055100e+00 8.33669615e-01 1.26431194e+02 4.71476700e-01
 1.39875060e-06 5.99567627e-07 1.65129359e-06]
2021-01-30 20:10:38,505 - pyswarms.single.local_best - INFO - Optimize for 500 iters with {'c1': 0.1, 'c2': 0.3, 'w': 0.9, 'k': 5, 'p': 2}
2021-01-30 20:11:02,148 - pyswarms.single.local_best - INFO - Optimization finished | best cost: 567.6228959707764, best pos: [1.65814274e+00 1.15138463e+00 1.25472257e+02 2.72445413e-01
 8.08622603e-07 1.31659763e-06 1.64582304e-06]
2021-01-30 20:11:02,194 - pyswarms.single.local_best - INFO - Optimize for 500 iters with {'c1': 0.1, 'c2': 0.3, 'w': 0.9, 'k': 5, 'p': 2}
2021-01-30 20:11:28,113 - pyswarms.single.local_best - INFO - Optimization finished | best cost: 605.5084013992666, best pos: [1.68512990e+00 1.05063929e+00 1.28548269e+02 2.70634423e-01
 7.96547670e-07 1.10459759e-06 1.34841016e-06]
2021-01-30 20:11:28,151 - pyswarms.single.local_best - INFO - Optimize for 500 iters with {'c1': 0.1, 'c2': 0.3, 'w': 0.9, 'k': 5, 'p': 2}
2021-01-30 20:11:53,739 - pyswarms.single.local_best - INFO - Optimization finished | best cost: 632.3829148497394, best pos: [1.72572703e+00 9.61831079e-01 1.05174619e+02 4.47222158e-01
 1.21787018e-06 9.17839862e-07 1.64311821e-06]
2021-01-30 20:11:53,776 - pyswarms.single.local_best - INFO - Optimize for 500 iters with {'c1': 0.1, 'c2': 0.3, 'w': 0.9, 'k': 5, 'p': 2}
2021-01-30 20:12:18,175 - pyswarms.single.local_best - INFO - Optimization finished | best cost: 604.0465413371279, best pos: [1.42474814e+00 9.29503517e-01 1.30466454e+02 3.54676715e-01
 1.62222204e-06 1.74784888e-07 1.62734311e-06]
2021-01-30 20:12:18,213 - pyswarms.single.local_best - INFO - Optimize for 500 iters with {'c1': 0.1, 'c2': 0.3, 'w': 0.9, 'k': 5, 'p': 2}
2021-01-30 20:12:43,449 - pyswarms.single.local_best - INFO - Optimization finished | best cost: 592.6341771268898, best pos: [1.15431297e+00 7.01495486e-01 1.29083027e+02 5.23468218e-01
 1.45367853e-06 7.91186833e-07 1.61200912e-06]
2021-01-30 20:12:43,486 - pyswarms.single.local_best - INFO - Optimize for 500 iters with {'c1': 0.1, 'c2': 0.3, 'w': 0.9, 'k': 5, 'p': 2}
2021-01-30 20:13:08,259 - pyswarms.single.local_best - INFO - Optimization finished | best cost: 612.6169541786976, best pos: [1.16373120e+00 7.31673902e-01 1.29912090e+02 5.02350295e-01
 1.19366294e-06 1.58603569e-06 1.64602603e-06]
2021-01-30 20:13:08,302 - pyswarms.single.local_best - INFO - Optimize for 500 iters with {'c1': 0.1, 'c2': 0.3, 'w': 0.9, 'k': 5, 'p': 2}
2021-01-30 20:13:33,266 - pyswarms.single.local_best - INFO - Optimization finished | best cost: 551.8910168670285, best pos: [1.46789887e+00 1.06463841e+00 1.29472049e+02 3.20411120e-01
 1.56395695e-06 1.42838696e-06 1.56384214e-06]
2021-01-30 20:13:33,306 - pyswarms.single.local_best - INFO - Optimize for 500 iters with {'c1': 0.1, 'c2': 0.3, 'w': 0.9, 'k': 5, 'p': 2}
2021-01-30 20:13:56,975 - pyswarms.single.local_best - INFO - Optimization finished | best cost: 588.8519228511453, best pos: [1.46453194e+00 9.63245446e-01 1.29326147e+02 3.42162428e-01
 1.35107271e-06 6.32105386e-07 1.56490467e-06]
2021-01-30 20:13:57,019 - pyswarms.single.local_best - INFO - Optimize for 500 iters with {'c1': 0.1, 'c2': 0.3, 'w': 0.9, 'k': 5, 'p': 2}
2021-01-30 20:14:23,993 - pyswarms.single.local_best - INFO - Optimization finished | best cost: 594.3550457018678, best pos: [1.41155461e+00 8.88474870e-01 1.28566917e+02 3.76564944e-01
 9.62257202e-07 8.95910383e-07 1.57351531e-06]
2021-01-30 20:14:24,040 - pyswarms.single.local_best - INFO - Optimize for 500 iters with {'c1': 0.1, 'c2': 0.3, 'w': 0.9, 'k': 5, 'p': 2}
2021-01-30 20:14:49,556 - pyswarms.single.local_best - INFO - Optimization finished | best cost: 573.2920476540787, best pos: [1.60248322e+00 1.07241577e+00 1.28881765e+02 2.82842571e-01
 1.21818222e-06 1.32921431e-06 1.49623275e-06]
2021-01-30 20:14:49,595 - pyswarms.single.local_best - INFO - Optimize for 500 iters with {'c1': 0.1, 'c2': 0.3, 'w': 0.9, 'k': 5, 'p': 2}
2021-01-30 20:15:13,555 - pyswarms.single.local_best - INFO - Optimization finished | best cost: 662.6681335502565, best pos: [1.54488310e+00 1.01939252e+00 1.26861167e+02 3.11221999e-01
 1.26085103e-06 1.27369988e-06 1.64760497e-06]
2021-01-30 20:15:13,593 - pyswarms.single.local_best - INFO - Optimize for 500 iters with {'c1': 0.1, 'c2': 0.3, 'w': 0.9, 'k': 5, 'p': 2}
2021-01-30 20:15:37,881 - pyswarms.single.local_best - INFO - Optimization finished | best cost: 647.3084851401497, best pos: [1.13703130e+00 7.44857959e-01 1.26889961e+02 5.57966571e-01
 1.55940867e-06 1.54470618e-06 8.98527019e-07]
2021-01-30 20:15:37,920 - pyswarms.single.local_best - INFO - Optimize for 500 iters with {'c1': 0.1, 'c2': 0.3, 'w': 0.9, 'k': 5, 'p': 2}
2021-01-30 20:16:03,546 - pyswarms.single.local_best - INFO - Optimization finished | best cost: 618.1935768259119, best pos: [1.32470401e+00 8.35787136e-01 1.28676417e+02 4.15905596e-01
 1.55155068e-06 7.49555600e-07 1.58803083e-06]
2021-01-30 20:16:03,584 - pyswarms.single.local_best - INFO - Optimize for 500 iters with {'c1': 0.1, 'c2': 0.3, 'w': 0.9, 'k': 5, 'p': 2}
2021-01-30 20:16:28,735 - pyswarms.single.local_best - INFO - Optimization finished | best cost: 616.8805652006948, best pos: [1.48379647e+00 1.01185002e+00 1.28533434e+02 3.37334047e-01
 1.03004519e-06 5.08109101e-07 1.60502052e-06]
2021-01-30 20:16:28,772 - pyswarms.single.local_best - INFO - Optimize for 500 iters with {'c1': 0.1, 'c2': 0.3, 'w': 0.9, 'k': 5, 'p': 2}
2021-01-30 20:16:52,568 - pyswarms.single.local_best - INFO - Optimization finished | best cost: 557.1377470162605, best pos: [1.72222727e+00 1.14102187e+00 1.29140168e+02 2.50936210e-01
 8.36307806e-07 1.57077833e-06 1.28402864e-06]
2021-01-30 20:16:52,606 - pyswarms.single.local_best - INFO - Optimize for 500 iters with {'c1': 0.1, 'c2': 0.3, 'w': 0.9, 'k': 5, 'p': 2}
2021-01-30 20:17:16,706 - pyswarms.single.local_best - INFO - Optimization finished | best cost: 559.1875652212519, best pos: [1.81928182e+00 1.18206351e+00 1.27439547e+02 2.34667835e-01
 7.22381405e-07 9.75772637e-07 1.25197318e-06]
2021-01-30 20:17:16,746 - pyswarms.single.local_best - INFO - Optimize for 500 iters with {'c1': 0.1, 'c2': 0.3, 'w': 0.9, 'k': 5, 'p': 2}
2021-01-30 20:17:41,619 - pyswarms.single.local_best - INFO - Optimization finished | best cost: 628.9389613157468, best pos: [1.59538279e+00 9.69688749e-01 1.08788830e+02 4.32637145e-01
 1.64955726e-06 9.61714587e-07 1.50076400e-06]
2021-01-30 20:17:41,657 - pyswarms.single.local_best - INFO - Optimize for 500 iters with {'c1': 0.1, 'c2': 0.3, 'w': 0.9, 'k': 5, 'p': 2}
2021-01-30 20:18:05,511 - pyswarms.single.local_best - INFO - Optimization finished | best cost: 646.765859763301, best pos: [1.45951908e+00 9.47172456e-01 1.26230298e+02 3.54387757e-01
 1.32767843e-06 1.43127907e-06 1.52392357e-06]
2021-01-30 20:18:05,549 - pyswarms.single.local_best - INFO - Optimize for 500 iters with {'c1': 0.1, 'c2': 0.3, 'w': 0.9, 'k': 5, 'p': 2}
2021-01-30 20:18:30,144 - pyswarms.single.local_best - INFO - Optimization finished | best cost: 661.9508788383664, best pos: [1.65354265e+00 1.16773370e+00 1.23390777e+02 2.82704305e-01
 1.25619311e-06 5.96421548e-07 1.58652446e-06]
2021-01-30 20:18:30,184 - pyswarms.single.local_best - INFO - Optimize for 500 iters with {'c1': 0.1, 'c2': 0.3, 'w': 0.9, 'k': 5, 'p': 2}
2021-01-30 20:18:56,122 - pyswarms.single.local_best - INFO - Optimization finished | best cost: 590.199543361039, best pos: [1.28742300e+00 8.48993697e-01 1.25397306e+02 4.55011035e-01
 1.25294872e-06 1.60565792e-06 1.23247351e-06]
2021-01-30 20:18:56,161 - pyswarms.single.local_best - INFO - Optimize for 500 iters with {'c1': 0.1, 'c2': 0.3, 'w': 0.9, 'k': 5, 'p': 2}
2021-01-30 20:19:21,291 - pyswarms.single.local_best - INFO - Optimization finished | best cost: 537.4015536726881, best pos: [1.40778137e+00 9.28516760e-01 1.29012789e+02 3.58152785e-01
 1.10114637e-06 1.50796476e-06 1.64471246e-06]
2021-01-30 20:19:21,330 - pyswarms.single.local_best - INFO - Optimize for 500 iters with {'c1': 0.1, 'c2': 0.3, 'w': 0.9, 'k': 5, 'p': 2}
2021-01-30 20:19:46,361 - pyswarms.single.local_best - INFO - Optimization finished | best cost: 537.6094381189868, best pos: [1.54263414e+00 1.00390354e+00 1.28730867e+02 3.08694787e-01
 1.05230782e-06 1.36709920e-06 1.51472656e-06]
2021-01-30 20:19:46,403 - pyswarms.single.local_best - INFO - Optimize for 500 iters with {'c1': 0.1, 'c2': 0.3, 'w': 0.9, 'k': 5, 'p': 2}
2021-01-30 20:20:10,943 - pyswarms.single.local_best - INFO - Optimization finished | best cost: 609.3154759645917, best pos: [1.90202319e+00 1.22237946e+00 1.28855387e+02 1.97862389e-01
 8.24631424e-07 1.52022932e-06 1.38100265e-06]
2021-01-30 20:20:10,982 - pyswarms.single.local_best - INFO - Optimize for 500 iters with {'c1': 0.1, 'c2': 0.3, 'w': 0.9, 'k': 5, 'p': 2}
2021-01-30 20:20:36,764 - pyswarms.single.local_best - INFO - Optimization finished | best cost: 544.4907448616592, best pos: [1.30838836e+00 8.65633208e-01 1.29087304e+02 4.13205232e-01
 1.58188572e-06 1.30357198e-06 1.43273210e-06]
2021-01-30 20:20:36,802 - pyswarms.single.local_best - INFO - Optimize for 500 iters with {'c1': 0.1, 'c2': 0.3, 'w': 0.9, 'k': 5, 'p': 2}
2021-01-30 20:21:01,814 - pyswarms.single.local_best - INFO - Optimization finished | best cost: 633.5989119393081, best pos: [1.69298743e+00 1.11443463e+00 1.29198558e+02 2.50267956e-01
 1.56593350e-06 1.10942166e-06 1.43711055e-06]
2021-01-30 20:21:01,848 - pyswarms.single.local_best - INFO - Optimize for 500 iters with {'c1': 0.1, 'c2': 0.3, 'w': 0.9, 'k': 5, 'p': 2}
2021-01-30 20:21:27,930 - pyswarms.single.local_best - INFO - Optimization finished | best cost: 611.9304709672808, best pos: [1.42179396e+00 9.94377872e-01 1.28385574e+02 3.53834599e-01
 1.43480949e-06 9.33347461e-07 1.53451812e-06]
2021-01-30 20:21:27,971 - pyswarms.single.local_best - INFO - Optimize for 500 iters with {'c1': 0.1, 'c2': 0.3, 'w': 0.9, 'k': 5, 'p': 2}
2021-01-30 20:21:52,092 - pyswarms.single.local_best - INFO - Optimization finished | best cost: 540.2339143669301, best pos: [1.66434709e+00 1.08454435e+00 1.28773731e+02 2.62994950e-01
 1.06813037e-06 1.04122005e-06 1.60901696e-06]
2021-01-30 20:21:52,126 - pyswarms.single.local_best - INFO - Optimize for 500 iters with {'c1': 0.1, 'c2': 0.3, 'w': 0.9, 'k': 5, 'p': 2}
2021-01-30 20:22:17,328 - pyswarms.single.local_best - INFO - Optimization finished | best cost: 549.7124024991583, best pos: [1.62022311e+00 1.05402200e+00 1.28736692e+02 2.79247314e-01
 1.18475115e-06 1.38768967e-06 1.43085155e-06]
2021-01-30 20:22:17,365 - pyswarms.single.local_best - INFO - Optimize for 500 iters with {'c1': 0.1, 'c2': 0.3, 'w': 0.9, 'k': 5, 'p': 2}
2021-01-30 20:22:41,930 - pyswarms.single.local_best - INFO - Optimization finished | best cost: 620.1824084924256, best pos: [1.31069884e+00 8.76122479e-01 1.30266383e+02 4.03809150e-01
 1.25823155e-06 1.64522481e-06 1.65448746e-06]
2021-01-30 20:22:41,968 - pyswarms.single.local_best - INFO - Optimize for 500 iters with {'c1': 0.1, 'c2': 0.3, 'w': 0.9, 'k': 5, 'p': 2}
2021-01-30 20:23:06,684 - pyswarms.single.local_best - INFO - Optimization finished | best cost: 540.5955174008284, best pos: [1.67246850e+00 1.15664850e+00 1.29076803e+02 2.52218032e-01
 1.45661203e-06 9.87448487e-07 1.61494511e-06]
2021-01-30 20:23:06,724 - pyswarms.single.local_best - INFO - Optimize for 500 iters with {'c1': 0.1, 'c2': 0.3, 'w': 0.9, 'k': 5, 'p': 2}
2021-01-30 20:23:31,843 - pyswarms.single.local_best - INFO - Optimization finished | best cost: 549.8140113955403, best pos: [1.45994774e+00 9.51530606e-01 1.28482706e+02 3.49300598e-01
 8.44167418e-07 1.50101771e-06 1.42283602e-06]
2021-01-30 20:23:31,878 - pyswarms.single.local_best - INFO - Optimize for 500 iters with {'c1': 0.1, 'c2': 0.3, 'w': 0.9, 'k': 5, 'p': 2}
2021-01-30 20:23:56,164 - pyswarms.single.local_best - INFO - Optimization finished | best cost: 609.9897533483188, best pos: [1.78926056e+00 1.24657950e+00 1.28391194e+02 2.21676444e-01
 1.01088292e-06 1.05599582e-06 1.60380974e-06]
2021-01-30 20:23:56,202 - pyswarms.single.local_best - INFO - Optimize for 500 iters with {'c1': 0.1, 'c2': 0.3, 'w': 0.9, 'k': 5, 'p': 2}
2021-01-30 20:24:22,028 - pyswarms.single.local_best - INFO - Optimization finished | best cost: 524.9147447382844, best pos: [1.46416310e+00 1.01761949e+00 1.28166405e+02 3.34613223e-01
 1.11230562e-06 1.22684180e-06 1.63815417e-06]
2021-01-30 20:24:22,067 - pyswarms.single.local_best - INFO - Optimize for 500 iters with {'c1': 0.1, 'c2': 0.3, 'w': 0.9, 'k': 5, 'p': 2}
2021-01-30 20:24:46,614 - pyswarms.single.local_best - INFO - Optimization finished | best cost: 604.9898659384471, best pos: [1.63165443e+00 1.10774565e+00 1.27440039e+02 2.79899005e-01
 1.63829796e-06 1.63620281e-06 1.17673822e-06]
2021-01-30 20:24:46,652 - pyswarms.single.local_best - INFO - Optimize for 500 iters with {'c1': 0.1, 'c2': 0.3, 'w': 0.9, 'k': 5, 'p': 2}
2021-01-30 20:25:11,037 - pyswarms.single.local_best - INFO - Optimization finished | best cost: 574.819691123927, best pos: [1.60111427e+00 1.02703322e+00 1.28607966e+02 2.87925993e-01
 1.25040123e-06 1.59682215e-06 1.43811643e-06]
2021-01-30 20:25:11,075 - pyswarms.single.local_best - INFO - Optimize for 500 iters with {'c1': 0.1, 'c2': 0.3, 'w': 0.9, 'k': 5, 'p': 2}
2021-01-30 20:25:37,257 - pyswarms.single.local_best - INFO - Optimization finished | best cost: 584.3440555261834, best pos: [1.63058055e+00 1.18156430e+00 1.26648967e+02 2.71662647e-01
 1.24515835e-06 1.15573859e-06 1.60883813e-06]
2021-01-30 20:25:37,293 - pyswarms.single.local_best - INFO - Optimize for 500 iters with {'c1': 0.1, 'c2': 0.3, 'w': 0.9, 'k': 5, 'p': 2}
2021-01-30 20:26:03,107 - pyswarms.single.local_best - INFO - Optimization finished | best cost: 563.9339791744464, best pos: [1.35871049e+00 8.89388514e-01 1.28665683e+02 3.89066235e-01
 1.56017001e-06 1.02139563e-06 1.62411186e-06]
2021-01-30 20:26:03,145 - pyswarms.single.local_best - INFO - Optimize for 500 iters with {'c1': 0.1, 'c2': 0.3, 'w': 0.9, 'k': 5, 'p': 2}
2021-01-30 20:26:27,772 - pyswarms.single.local_best - INFO - Optimization finished | best cost: 587.5021339992625, best pos: [1.29385201e+00 7.87125106e-01 1.27500338e+02 4.68586958e-01
 1.63714791e-06 9.01629956e-07 9.24286149e-07]
2021-01-30 20:26:27,809 - pyswarms.single.local_best - INFO - Optimize for 500 iters with {'c1': 0.1, 'c2': 0.3, 'w': 0.9, 'k': 5, 'p': 2}
2021-01-30 20:26:53,662 - pyswarms.single.local_best - INFO - Optimization finished | best cost: 575.2778756059568, best pos: [1.40414696e+00 9.45310223e-01 1.28270134e+02 3.63422631e-01
 1.57434815e-06 1.38343294e-06 1.57489141e-06]
2021-01-30 20:26:53,700 - pyswarms.single.local_best - INFO - Optimize for 500 iters with {'c1': 0.1, 'c2': 0.3, 'w': 0.9, 'k': 5, 'p': 2}
2021-01-30 20:27:17,744 - pyswarms.single.local_best - INFO - Optimization finished | best cost: 607.1208560000723, best pos: [1.69408229e+00 1.16276698e+00 1.27018468e+02 2.54081167e-01
 1.32558174e-06 1.19106531e-06 1.60256035e-06]
2021-01-30 20:27:17,799 - pyswarms.single.local_best - INFO - Optimize for 500 iters with {'c1': 0.1, 'c2': 0.3, 'w': 0.9, 'k': 5, 'p': 2}
2021-01-30 20:27:48,922 - pyswarms.single.local_best - INFO - Optimization finished | best cost: 277.1166858289543, best pos: [1.79954007e+00 4.94048759e-01 1.00031949e+00 9.46437814e+01
 1.09212256e+02 3.08335740e-01 5.29017989e-08 1.84232929e-06
 1.33537393e-06]
2021-01-30 20:27:48,957 - pyswarms.single.local_best - INFO - Optimize for 500 iters with {'c1': 0.1, 'c2': 0.3, 'w': 0.9, 'k': 5, 'p': 2}
2021-01-30 20:28:19,658 - pyswarms.single.local_best - INFO - Optimization finished | best cost: 301.9639765534831, best pos: [1.67221061e+00 8.46200476e-01 1.37310511e+00 9.48501821e+01
 1.18114363e+02 1.84648307e-01 4.23081150e-07 2.22892440e-06
 2.83371544e-06]
2021-01-30 20:28:19,695 - pyswarms.single.local_best - INFO - Optimize for 500 iters with {'c1': 0.1, 'c2': 0.3, 'w': 0.9, 'k': 5, 'p': 2}
2021-01-30 20:28:50,813 - pyswarms.single.local_best - INFO - Optimization finished | best cost: 296.83673419411474, best pos: [1.49646856e+00 6.89387982e-01 1.00381357e+00 9.25888354e+01
 1.17987800e+02 3.30093467e-01 9.49335631e-07 2.09852437e-06
 2.23949542e-06]
2021-01-30 20:28:50,853 - pyswarms.single.local_best - INFO - Optimize for 500 iters with {'c1': 0.1, 'c2': 0.3, 'w': 0.9, 'k': 5, 'p': 2}
2021-01-30 20:29:23,614 - pyswarms.single.local_best - INFO - Optimization finished | best cost: 295.73031819654636, best pos: [1.82575027e+00 4.79157947e-01 8.40202338e-01 9.24359893e+01
 1.14507944e+02 4.73486658e-01 7.57884188e-07 3.16224892e-07
 8.10531997e-07]
2021-01-30 20:29:23,647 - pyswarms.single.local_best - INFO - Optimize for 500 iters with {'c1': 0.1, 'c2': 0.3, 'w': 0.9, 'k': 5, 'p': 2}
2021-01-30 20:29:54,236 - pyswarms.single.local_best - INFO - Optimization finished | best cost: 292.12933939315144, best pos: [1.25017251e+00 4.98103434e-01 9.37269357e-01 9.68285981e+01
 1.18361838e+02 4.08982219e-01 2.00011010e-06 2.59922073e-06
 2.12195301e-06]
2021-01-30 20:29:54,284 - pyswarms.single.local_best - INFO - Optimize for 500 iters with {'c1': 0.1, 'c2': 0.3, 'w': 0.9, 'k': 5, 'p': 2}
2021-01-30 20:30:27,246 - pyswarms.single.local_best - INFO - Optimization finished | best cost: 278.5090256379748, best pos: [1.43963448e+00 7.00690739e-01 1.04958355e+00 9.53908317e+01
 1.17515336e+02 3.09590990e-01 1.55106405e-07 2.49400950e-06
 1.85599958e-06]
2021-01-30 20:30:27,285 - pyswarms.single.local_best - INFO - Optimize for 500 iters with {'c1': 0.1, 'c2': 0.3, 'w': 0.9, 'k': 5, 'p': 2}
2021-01-30 20:30:59,606 - pyswarms.single.local_best - INFO - Optimization finished | best cost: 304.87644100857807, best pos: [1.27948835e+00 5.24982716e-01 8.00387812e-01 9.47263134e+01
 1.22052260e+02 5.11479344e-01 6.52810097e-07 2.06482907e-06
 1.42444094e-06]
2021-01-30 20:30:59,646 - pyswarms.single.local_best - INFO - Optimize for 500 iters with {'c1': 0.1, 'c2': 0.3, 'w': 0.9, 'k': 5, 'p': 2}
2021-01-30 20:31:31,418 - pyswarms.single.local_best - INFO - Optimization finished | best cost: 292.89124749670503, best pos: [1.89352619e+00 9.96103236e-01 1.40103376e+00 9.25793765e+01
 1.23120980e+02 1.82754976e-01 4.77386047e-07 1.65918989e-06
 1.84098848e-06]
2021-01-30 20:31:31,461 - pyswarms.single.local_best - INFO - Optimize for 500 iters with {'c1': 0.1, 'c2': 0.3, 'w': 0.9, 'k': 5, 'p': 2}
2021-01-30 20:32:03,852 - pyswarms.single.local_best - INFO - Optimization finished | best cost: 310.7105660571689, best pos: [1.74053240e+00 6.57989605e-01 1.06725009e+00 9.34639224e+01
 1.17787508e+02 3.08732497e-01 1.37359009e-06 1.39517975e-06
 1.65547760e-06]
2021-01-30 20:32:03,890 - pyswarms.single.local_best - INFO - Optimize for 500 iters with {'c1': 0.1, 'c2': 0.3, 'w': 0.9, 'k': 5, 'p': 2}
2021-01-30 20:32:34,278 - pyswarms.single.local_best - INFO - Optimization finished | best cost: 292.39402212274723, best pos: [1.47360350e+00 6.39159443e-01 9.73931635e-01 9.52303701e+01
 1.19882808e+02 3.49961021e-01 1.38941374e-06 5.23317448e-07
 2.14114241e-06]
2021-01-30 20:32:34,317 - pyswarms.single.local_best - INFO - Optimize for 500 iters with {'c1': 0.1, 'c2': 0.3, 'w': 0.9, 'k': 5, 'p': 2}
2021-01-30 20:33:07,823 - pyswarms.single.local_best - INFO - Optimization finished | best cost: 272.3080128663472, best pos: [1.53873065e+00 8.52629171e-01 1.29105325e+00 9.65383296e+01
 1.16683944e+02 1.89506168e-01 1.54866763e-06 1.27431608e-06
 2.80688241e-06]
2021-01-30 20:33:07,863 - pyswarms.single.local_best - INFO - Optimize for 500 iters with {'c1': 0.1, 'c2': 0.3, 'w': 0.9, 'k': 5, 'p': 2}
2021-01-30 20:33:39,497 - pyswarms.single.local_best - INFO - Optimization finished | best cost: 293.40233839844507, best pos: [1.95238622e+00 7.47871385e-01 1.31619153e+00 9.27462386e+01
 1.23708859e+02 2.56300500e-01 1.99165042e-06 1.83735404e-06
 1.10694996e-06]
2021-01-30 20:33:39,534 - pyswarms.single.local_best - INFO - Optimize for 500 iters with {'c1': 0.1, 'c2': 0.3, 'w': 0.9, 'k': 5, 'p': 2}
2021-01-30 20:34:09,977 - pyswarms.single.local_best - INFO - Optimization finished | best cost: 303.3933340176968, best pos: [1.67915072e+00 6.77229218e-01 1.07525406e+00 9.62429026e+01
 1.17443843e+02 2.93054628e-01 1.18779333e-06 1.11757756e-06
 1.10620510e-06]
2021-01-30 20:34:10,013 - pyswarms.single.local_best - INFO - Optimize for 500 iters with {'c1': 0.1, 'c2': 0.3, 'w': 0.9, 'k': 5, 'p': 2}
2021-01-30 20:34:40,753 - pyswarms.single.local_best - INFO - Optimization finished | best cost: 344.1399099878432, best pos: [1.93165207e+00 7.15714096e-01 1.36731052e+00 9.90270258e+01
 1.15471667e+02 1.58751137e-01 1.25163630e-06 1.52029831e-06
 1.65802181e-06]
2021-01-30 20:34:40,787 - pyswarms.single.local_best - INFO - Optimize for 500 iters with {'c1': 0.1, 'c2': 0.3, 'w': 0.9, 'k': 5, 'p': 2}
2021-01-30 20:35:12,067 - pyswarms.single.local_best - INFO - Optimization finished | best cost: 300.8453387938801, best pos: [1.84478617e+00 7.65341031e-01 1.07526076e+00 9.30307566e+01
 1.24147860e+02 3.15965692e-01 1.06298504e-06 6.58006594e-07
 9.94086650e-07]
2021-01-30 20:35:12,101 - pyswarms.single.local_best - INFO - Optimize for 500 iters with {'c1': 0.1, 'c2': 0.3, 'w': 0.9, 'k': 5, 'p': 2}
2021-01-30 20:35:43,747 - pyswarms.single.local_best - INFO - Optimization finished | best cost: 292.2916341273305, best pos: [1.34069422e+00 5.67383696e-01 1.07862927e+00 9.73299431e+01
 1.11303537e+02 2.97643212e-01 1.99984711e-06 1.11708332e-06
 2.17966280e-06]
2021-01-30 20:35:43,786 - pyswarms.single.local_best - INFO - Optimize for 500 iters with {'c1': 0.1, 'c2': 0.3, 'w': 0.9, 'k': 5, 'p': 2}
2021-01-30 20:36:15,188 - pyswarms.single.local_best - INFO - Optimization finished | best cost: 290.9545584786843, best pos: [1.42772743e+00 6.46516457e-01 1.19038518e+00 9.89374198e+01
 1.17472961e+02 2.64540120e-01 1.42275768e-06 1.28641583e-06
 2.07452569e-06]
2021-01-30 20:36:15,231 - pyswarms.single.local_best - INFO - Optimize for 500 iters with {'c1': 0.1, 'c2': 0.3, 'w': 0.9, 'k': 5, 'p': 2}
2021-01-30 20:36:45,938 - pyswarms.single.local_best - INFO - Optimization finished | best cost: 319.4049393834368, best pos: [1.26828014e+00 6.68460047e-01 9.76308552e-01 9.63317082e+01
 1.22605458e+02 3.63476720e-01 2.20399818e-07 1.92764276e-06
 2.67168667e-06]
2021-01-30 20:36:45,976 - pyswarms.single.local_best - INFO - Optimize for 500 iters with {'c1': 0.1, 'c2': 0.3, 'w': 0.9, 'k': 5, 'p': 2}
2021-01-30 20:37:15,294 - pyswarms.single.local_best - INFO - Optimization finished | best cost: 269.8910706971943, best pos: [1.34535299e+00 4.27768321e-01 7.02140587e-01 9.31109323e+01
 1.11490964e+02 5.59079364e-01 1.78881009e-06 1.15819489e-06
 1.22725286e-06]
2021-01-30 20:37:15,333 - pyswarms.single.local_best - INFO - Optimize for 500 iters with {'c1': 0.1, 'c2': 0.3, 'w': 0.9, 'k': 5, 'p': 2}
2021-01-30 20:37:46,996 - pyswarms.single.local_best - INFO - Optimization finished | best cost: 270.3365072062814, best pos: [1.10183103e+00 5.00222048e-01 8.03566654e-01 9.78703488e+01
 1.17750873e+02 4.99669013e-01 1.53276173e-06 1.83619064e-06
 1.32665385e-06]
2021-01-30 20:37:47,034 - pyswarms.single.local_best - INFO - Optimize for 500 iters with {'c1': 0.1, 'c2': 0.3, 'w': 0.9, 'k': 5, 'p': 2}
2021-01-30 20:38:19,778 - pyswarms.single.local_best - INFO - Optimization finished | best cost: 265.16814843633654, best pos: [1.46845001e+00 6.66945396e-01 9.84869939e-01 9.47356129e+01
 1.23173366e+02 3.78416967e-01 2.55258387e-07 1.51688246e-06
 1.43383200e-06]
2021-01-30 20:38:19,819 - pyswarms.single.local_best - INFO - Optimize for 500 iters with {'c1': 0.1, 'c2': 0.3, 'w': 0.9, 'k': 5, 'p': 2}
2021-01-30 20:38:51,340 - pyswarms.single.local_best - INFO - Optimization finished | best cost: 291.7667204701322, best pos: [1.56239450e+00 5.67813719e-01 9.20819736e-01 9.45047834e+01
 1.18028800e+02 3.95736658e-01 1.06740458e-06 1.13288562e-06
 1.31122715e-06]
2021-01-30 20:38:51,380 - pyswarms.single.local_best - INFO - Optimize for 500 iters with {'c1': 0.1, 'c2': 0.3, 'w': 0.9, 'k': 5, 'p': 2}
2021-01-30 20:39:22,731 - pyswarms.single.local_best - INFO - Optimization finished | best cost: 303.15878519360353, best pos: [1.92887023e+00 1.10302148e+00 1.53031875e+00 9.15343910e+01
 1.16234222e+02 1.28705678e-01 2.19356795e-06 1.85482191e-06
 1.92152160e-06]
2021-01-30 20:39:22,770 - pyswarms.single.local_best - INFO - Optimize for 500 iters with {'c1': 0.1, 'c2': 0.3, 'w': 0.9, 'k': 5, 'p': 2}
2021-01-30 20:39:55,681 - pyswarms.single.local_best - INFO - Optimization finished | best cost: 277.64092933866334, best pos: [1.49377337e+00 7.67871179e-01 1.08104176e+00 9.40253510e+01
 1.17493582e+02 2.85206746e-01 6.31375449e-07 1.16139252e-06
 2.29130975e-06]
2021-01-30 20:39:55,722 - pyswarms.single.local_best - INFO - Optimize for 500 iters with {'c1': 0.1, 'c2': 0.3, 'w': 0.9, 'k': 5, 'p': 2}
2021-01-30 20:40:27,849 - pyswarms.single.local_best - INFO - Optimization finished | best cost: 280.93596676807596, best pos: [1.61025661e+00 5.84825887e-01 8.93385712e-01 9.32863891e+01
 1.16646353e+02 4.00814585e-01 9.91662760e-07 2.19654162e-06
 9.03806362e-07]
2021-01-30 20:40:27,891 - pyswarms.single.local_best - INFO - Optimize for 500 iters with {'c1': 0.1, 'c2': 0.3, 'w': 0.9, 'k': 5, 'p': 2}
2021-01-30 20:40:58,336 - pyswarms.single.local_best - INFO - Optimization finished | best cost: 307.9883445910222, best pos: [1.71708867e+00 4.01970136e-01 1.02751524e+00 9.64221489e+01
 1.08182936e+02 2.86494475e-01 1.53419082e-06 1.61325147e-06
 1.44585108e-06]
2021-01-30 20:40:58,378 - pyswarms.single.local_best - INFO - Optimize for 500 iters with {'c1': 0.1, 'c2': 0.3, 'w': 0.9, 'k': 5, 'p': 2}
2021-01-30 20:41:28,351 - pyswarms.single.local_best - INFO - Optimization finished | best cost: 285.2263385090217, best pos: [1.87050598e+00 5.01145776e-01 1.18352400e+00 9.38555801e+01
 1.11413963e+02 2.52165273e-01 1.09128701e-06 1.04663502e-06
 2.14560206e-06]
2021-01-30 20:41:28,390 - pyswarms.single.local_best - INFO - Optimize for 500 iters with {'c1': 0.1, 'c2': 0.3, 'w': 0.9, 'k': 5, 'p': 2}
2021-01-30 20:42:00,584 - pyswarms.single.local_best - INFO - Optimization finished | best cost: 293.4731380832598, best pos: [1.62900261e+00 7.52739143e-01 1.11875677e+00 9.63360320e+01
 1.18406764e+02 2.68730321e-01 1.80138127e-06 1.23570129e-06
 1.26962450e-06]
2021-01-30 20:42:00,620 - pyswarms.single.local_best - INFO - Optimize for 500 iters with {'c1': 0.1, 'c2': 0.3, 'w': 0.9, 'k': 5, 'p': 2}
2021-01-30 20:42:31,187 - pyswarms.single.local_best - INFO - Optimization finished | best cost: 302.3613730740585, best pos: [1.93779551e+00 8.35558291e-01 1.23325424e+00 9.40750826e+01
 1.21640544e+02 2.33934158e-01 2.41378730e-06 7.17922878e-07
 1.06008308e-06]
2021-01-30 20:42:31,227 - pyswarms.single.local_best - INFO - Optimize for 500 iters with {'c1': 0.1, 'c2': 0.3, 'w': 0.9, 'k': 5, 'p': 2}
2021-01-30 20:43:01,900 - pyswarms.single.local_best - INFO - Optimization finished | best cost: 307.281380040709, best pos: [1.68060451e+00 5.45955896e-01 1.23442284e+00 9.97448739e+01
 1.14873702e+02 2.29573131e-01 1.57705769e-06 1.93722712e-06
 1.22326872e-06]
2021-01-30 20:43:01,946 - pyswarms.single.local_best - INFO - Optimize for 500 iters with {'c1': 0.1, 'c2': 0.3, 'w': 0.9, 'k': 5, 'p': 2}
2021-01-30 20:43:34,997 - pyswarms.single.local_best - INFO - Optimization finished | best cost: 274.54683103215416, best pos: [1.51645073e+00 8.35309451e-01 1.25115523e+00 9.42125472e+01
 1.24748773e+02 2.61423405e-01 2.33844377e-06 1.54790762e-06
 1.78000122e-06]
2021-01-30 20:43:35,034 - pyswarms.single.local_best - INFO - Optimize for 500 iters with {'c1': 0.1, 'c2': 0.3, 'w': 0.9, 'k': 5, 'p': 2}
2021-01-30 20:44:06,691 - pyswarms.single.local_best - INFO - Optimization finished | best cost: 272.8126296383447, best pos: [1.46878918e+00 5.84873520e-01 8.35598185e-01 9.27391681e+01
 1.24013998e+02 4.83922745e-01 1.32972831e-06 1.12225344e-06
 9.51364616e-07]
2021-01-30 20:44:06,731 - pyswarms.single.local_best - INFO - Optimize for 500 iters with {'c1': 0.1, 'c2': 0.3, 'w': 0.9, 'k': 5, 'p': 2}
2021-01-30 20:44:37,816 - pyswarms.single.local_best - INFO - Optimization finished | best cost: 289.05524489670285, best pos: [1.30856309e+00 4.59345098e-01 1.07566184e+00 1.00295612e+02
 1.10969663e+02 2.77789084e-01 1.45195086e-06 1.86171040e-06
 2.80517265e-06]
2021-01-30 20:44:37,851 - pyswarms.single.local_best - INFO - Optimize for 500 iters with {'c1': 0.1, 'c2': 0.3, 'w': 0.9, 'k': 5, 'p': 2}
2021-01-30 20:45:08,666 - pyswarms.single.local_best - INFO - Optimization finished | best cost: 292.94115263786995, best pos: [1.67772129e+00 6.07117401e-01 1.04598888e+00 9.30575823e+01
 1.11744326e+02 2.86009531e-01 1.16600721e-06 1.92010168e-06
 2.31122516e-06]
2021-01-30 20:45:08,703 - pyswarms.single.local_best - INFO - Optimize for 500 iters with {'c1': 0.1, 'c2': 0.3, 'w': 0.9, 'k': 5, 'p': 2}
2021-01-30 20:45:39,874 - pyswarms.single.local_best - INFO - Optimization finished | best cost: 275.78398559857607, best pos: [1.64172449e+00 5.57872235e-01 1.26486270e+00 9.94430422e+01
 1.11371711e+02 2.03911443e-01 6.47945046e-07 1.12118050e-06
 1.92347855e-06]
2021-01-30 20:45:39,912 - pyswarms.single.local_best - INFO - Optimize for 500 iters with {'c1': 0.1, 'c2': 0.3, 'w': 0.9, 'k': 5, 'p': 2}
2021-01-30 20:46:11,942 - pyswarms.single.local_best - INFO - Optimization finished | best cost: 301.83392994450793, best pos: [1.88351623e+00 8.47520830e-01 1.23999524e+00 9.24142170e+01
 1.23585404e+02 2.40538820e-01 1.49667870e-06 1.93717609e-06
 1.37857021e-06]
2021-01-30 20:46:11,983 - pyswarms.single.local_best - INFO - Optimize for 500 iters with {'c1': 0.1, 'c2': 0.3, 'w': 0.9, 'k': 5, 'p': 2}
2021-01-30 20:46:44,153 - pyswarms.single.local_best - INFO - Optimization finished | best cost: 286.75850600852004, best pos: [1.67075388e+00 9.31260185e-01 1.38085958e+00 9.35294397e+01
 1.23771068e+02 1.91399326e-01 2.42251313e-06 1.24886892e-06
 2.56775093e-06]
2021-01-30 20:46:44,194 - pyswarms.single.local_best - INFO - Optimize for 500 iters with {'c1': 0.1, 'c2': 0.3, 'w': 0.9, 'k': 5, 'p': 2}
2021-01-30 20:47:15,750 - pyswarms.single.local_best - INFO - Optimization finished | best cost: 258.2362911281307, best pos: [1.83634671e+00 6.45591835e-01 9.97312979e-01 9.32715595e+01
 1.17551780e+02 3.44529149e-01 1.44701062e-06 9.37639844e-07
 7.68954324e-07]
2021-01-30 20:47:15,791 - pyswarms.single.local_best - INFO - Optimize for 500 iters with {'c1': 0.1, 'c2': 0.3, 'w': 0.9, 'k': 5, 'p': 2}
2021-01-30 20:47:48,911 - pyswarms.single.local_best - INFO - Optimization finished | best cost: 302.2204892803353, best pos: [1.65355116e+00 7.59024765e-01 1.15737380e+00 9.58726300e+01
 1.17765685e+02 2.70827071e-01 1.14803655e-06 1.89418049e-06
 9.89084866e-07]
2021-01-30 20:47:48,952 - pyswarms.single.local_best - INFO - Optimize for 500 iters with {'c1': 0.1, 'c2': 0.3, 'w': 0.9, 'k': 5, 'p': 2}
2021-01-30 20:48:20,051 - pyswarms.single.local_best - INFO - Optimization finished | best cost: 283.6849860723821, best pos: [1.80324974e+00 7.08969476e-01 1.11357480e+00 9.40677828e+01
 1.22346797e+02 3.14653055e-01 4.21066692e-07 5.33520718e-07
 1.29281917e-06]
2021-01-30 20:48:20,092 - pyswarms.single.local_best - INFO - Optimize for 500 iters with {'c1': 0.1, 'c2': 0.3, 'w': 0.9, 'k': 5, 'p': 2}
2021-01-30 20:48:51,375 - pyswarms.single.local_best - INFO - Optimization finished | best cost: 261.00555420013126, best pos: [1.55000473e+00 5.85791071e-01 1.06299162e+00 9.64445216e+01
 1.16642279e+02 3.15480670e-01 1.46877095e-06 1.35123832e-06
 1.57715554e-06]
2021-01-30 20:48:51,416 - pyswarms.single.local_best - INFO - Optimize for 500 iters with {'c1': 0.1, 'c2': 0.3, 'w': 0.9, 'k': 5, 'p': 2}
2021-01-30 20:49:22,913 - pyswarms.single.local_best - INFO - Optimization finished | best cost: 283.03229696609156, best pos: [1.89233285e+00 9.26587370e-01 1.33374758e+00 9.43529294e+01
 1.23876855e+02 2.03335435e-01 1.01996502e-06 2.86624471e-07
 1.50709355e-06]
2021-01-30 20:49:22,956 - pyswarms.single.local_best - INFO - Optimize for 500 iters with {'c1': 0.1, 'c2': 0.3, 'w': 0.9, 'k': 5, 'p': 2}
2021-01-30 20:49:54,908 - pyswarms.single.local_best - INFO - Optimization finished | best cost: 280.7348309290232, best pos: [1.79046780e+00 6.25178626e-01 9.65497164e-01 9.36366369e+01
 1.11446138e+02 3.19796805e-01 1.25534462e-06 1.49218159e-06
 9.61435910e-07]
2021-01-30 20:49:54,948 - pyswarms.single.local_best - INFO - Optimize for 500 iters with {'c1': 0.1, 'c2': 0.3, 'w': 0.9, 'k': 5, 'p': 2}
2021-01-30 20:50:26,996 - pyswarms.single.local_best - INFO - Optimization finished | best cost: 282.1228456363752, best pos: [1.99721272e+00 9.63000129e-01 1.39701826e+00 9.47054127e+01
 1.24317986e+02 1.86930900e-01 6.59510839e-07 1.43099380e-06
 1.18805636e-06]
2021-01-30 20:50:27,039 - pyswarms.single.local_best - INFO - Optimize for 500 iters with {'c1': 0.1, 'c2': 0.3, 'w': 0.9, 'k': 5, 'p': 2}
2021-01-30 20:50:58,748 - pyswarms.single.local_best - INFO - Optimization finished | best cost: 292.7504921664988, best pos: [1.99792764e+00 7.02813628e-01 1.24460803e+00 9.43352169e+01
 1.15568606e+02 2.11261831e-01 1.46102614e-06 8.27840503e-07
 1.85807402e-06]
2021-01-30 20:50:58,789 - pyswarms.single.local_best - INFO - Optimize for 500 iters with {'c1': 0.1, 'c2': 0.3, 'w': 0.9, 'k': 5, 'p': 2}
2021-01-30 20:51:31,768 - pyswarms.single.local_best - INFO - Optimization finished | best cost: 284.37345424931027, best pos: [1.88231777e+00 6.85848094e-01 1.13695371e+00 9.39003690e+01
 1.13888297e+02 2.55835570e-01 9.65867675e-07 4.63472724e-07
 1.48483669e-06]
2021-01-30 20:51:31,808 - pyswarms.single.local_best - INFO - Optimize for 500 iters with {'c1': 0.1, 'c2': 0.3, 'w': 0.9, 'k': 5, 'p': 2}
2021-01-30 20:52:03,723 - pyswarms.single.local_best - INFO - Optimization finished | best cost: 271.8166401363239, best pos: [1.53512992e+00 5.58626298e-01 8.97746099e-01 9.42728711e+01
 1.16958521e+02 4.04791524e-01 5.30884478e-07 1.19256109e-06
 1.51999588e-06]
2021-01-30 20:52:03,763 - pyswarms.single.local_best - INFO - Optimize for 500 iters with {'c1': 0.1, 'c2': 0.3, 'w': 0.9, 'k': 5, 'p': 2}
2021-01-30 20:52:36,795 - pyswarms.single.local_best - INFO - Optimization finished | best cost: 269.6836425731681, best pos: [1.53195073e+00 6.13336406e-01 1.00619299e+00 9.42983057e+01
 1.15831269e+02 3.34384210e-01 2.19991211e-08 2.58810184e-06
 1.86592011e-06]
2021-01-30 20:52:36,834 - pyswarms.single.local_best - INFO - Optimize for 500 iters with {'c1': 0.1, 'c2': 0.3, 'w': 0.9, 'k': 5, 'p': 2}
2021-01-30 20:53:10,134 - pyswarms.single.local_best - INFO - Optimization finished | best cost: 303.4118343856523, best pos: [1.85214299e+00 7.70494250e-01 1.19776370e+00 9.26277174e+01
 1.15812177e+02 2.22175432e-01 3.32899914e-07 1.46363805e-06
 2.51637858e-06]
2021-01-30 20:53:10,173 - pyswarms.single.local_best - INFO - Optimize for 500 iters with {'c1': 0.1, 'c2': 0.3, 'w': 0.9, 'k': 5, 'p': 2}
2021-01-30 20:53:42,493 - pyswarms.single.local_best - INFO - Optimization finished | best cost: 284.8916158440803, best pos: [1.64767822e+00 7.09543308e-01 1.09275293e+00 9.41793790e+01
 1.24230757e+02 3.30777056e-01 9.69138534e-07 2.48511047e-06
 8.16258953e-07]
2021-01-30 20:53:42,536 - pyswarms.single.local_best - INFO - Optimize for 500 iters with {'c1': 0.1, 'c2': 0.3, 'w': 0.9, 'k': 5, 'p': 2}
2021-01-30 20:54:15,336 - pyswarms.single.local_best - INFO - Optimization finished | best cost: 289.5861855012008, best pos: [1.25308408e+00 6.79008790e-01 9.31491820e-01 9.40034576e+01
 1.22362487e+02 3.91077401e-01 1.07177173e-06 1.21260769e-06
 2.46041395e-06]
2021-01-30 20:54:15,377 - pyswarms.single.local_best - INFO - Optimize for 500 iters with {'c1': 0.1, 'c2': 0.3, 'w': 0.9, 'k': 5, 'p': 2}
2021-01-30 20:54:47,918 - pyswarms.single.local_best - INFO - Optimization finished | best cost: 275.80921997624307, best pos: [1.88992913e+00 5.09422138e-01 8.30366619e-01 9.14670431e+01
 1.09894318e+02 4.21614384e-01 3.21970288e-07 2.07347221e-06
 6.18149161e-07]
2021-01-30 20:54:47,960 - pyswarms.single.local_best - INFO - Optimize for 500 iters with {'c1': 0.1, 'c2': 0.3, 'w': 0.9, 'k': 5, 'p': 2}
2021-01-30 20:55:19,994 - pyswarms.single.local_best - INFO - Optimization finished | best cost: 271.07884058772794, best pos: [1.61994652e+00 4.51547659e-01 1.24909181e+00 9.92459744e+01
 1.09558600e+02 2.13852898e-01 1.91046467e-06 5.05537870e-07
 1.70146423e-06]
2021-01-30 20:55:20,035 - pyswarms.single.local_best - INFO - Optimize for 500 iters with {'c1': 0.1, 'c2': 0.3, 'w': 0.9, 'k': 5, 'p': 2}
2021-01-30 20:55:52,699 - pyswarms.single.local_best - INFO - Optimization finished | best cost: 287.76434576271936, best pos: [1.53752606e+00 6.99829686e-01 1.19713334e+00 9.63252187e+01
 1.16108603e+02 2.41106823e-01 5.38649118e-07 7.48068545e-07
 2.72975307e-06]
2021-01-30 20:55:52,738 - pyswarms.single.local_best - INFO - Optimize for 500 iters with {'c1': 0.1, 'c2': 0.3, 'w': 0.9, 'k': 5, 'p': 2}
2021-01-30 20:56:24,497 - pyswarms.single.local_best - INFO - Optimization finished | best cost: 271.0287147766271, best pos: [1.80652527e+00 8.10910287e-01 1.61602637e+00 1.00434072e+02
 1.12469004e+02 1.06930005e-01 1.02090429e-06 1.36342319e-06
 1.98909593e-06]
2021-01-30 20:56:24,536 - pyswarms.single.local_best - INFO - Optimize for 500 iters with {'c1': 0.1, 'c2': 0.3, 'w': 0.9, 'k': 5, 'p': 2}
2021-01-30 20:56:56,205 - pyswarms.single.local_best - INFO - Optimization finished | best cost: 287.4191862068422, best pos: [1.67287994e+00 3.30798602e-01 1.10412954e+00 9.63934765e+01
 1.09729490e+02 2.94141505e-01 1.98254705e-08 2.31370082e-06
 1.89600800e-06]
2021-01-30 20:56:56,243 - pyswarms.single.local_best - INFO - Optimize for 500 iters with {'c1': 0.1, 'c2': 0.3, 'w': 0.9, 'k': 5, 'p': 2}
2021-01-30 20:57:27,162 - pyswarms.single.local_best - INFO - Optimization finished | best cost: 303.83993286646347, best pos: [1.88140162e+00 7.91946092e-01 1.21337961e+00 9.47403880e+01
 1.17998104e+02 2.32535755e-01 4.44248445e-07 1.40697981e-06
 1.27928190e-06]
2021-01-30 20:57:27,198 - pyswarms.single.local_best - INFO - Optimize for 500 iters with {'c1': 0.1, 'c2': 0.3, 'w': 0.9, 'k': 5, 'p': 2}
2021-01-30 20:57:59,216 - pyswarms.single.local_best - INFO - Optimization finished | best cost: 283.4629925699921, best pos: [1.53271419e+00 7.95841915e-01 1.10629558e+00 9.58715390e+01
 1.23129004e+02 2.94660623e-01 8.20766159e-08 1.67960441e-06
 1.57745424e-06]
2021-01-30 20:57:59,260 - pyswarms.single.local_best - INFO - Optimize for 500 iters with {'c1': 0.1, 'c2': 0.3, 'w': 0.9, 'k': 5, 'p': 2}
2021-01-30 20:58:30,845 - pyswarms.single.local_best - INFO - Optimization finished | best cost: 283.3039963740946, best pos: [1.88350803e+00 7.94517048e-01 1.23883973e+00 9.40340113e+01
 1.17311504e+02 2.20783650e-01 1.04679520e-06 1.17710772e-06
 1.63406137e-06]
2021-01-30 20:58:30,882 - pyswarms.single.local_best - INFO - Optimize for 500 iters with {'c1': 0.1, 'c2': 0.3, 'w': 0.9, 'k': 5, 'p': 2}
2021-01-30 20:59:00,989 - pyswarms.single.local_best - INFO - Optimization finished | best cost: 286.453988782419, best pos: [1.85225416e+00 8.29258344e-01 1.31939009e+00 9.54101226e+01
 1.20210560e+02 2.03178289e-01 7.60108296e-07 2.33777174e-06
 1.62482264e-06]
2021-01-30 20:59:01,027 - pyswarms.single.local_best - INFO - Optimize for 500 iters with {'c1': 0.1, 'c2': 0.3, 'w': 0.9, 'k': 5, 'p': 2}
2021-01-30 20:59:32,821 - pyswarms.single.local_best - INFO - Optimization finished | best cost: 285.69132112003376, best pos: [1.57111698e+00 8.86888611e-01 1.44668129e+00 9.80762759e+01
 1.20089988e+02 1.65987352e-01 2.21489062e-06 1.89287399e-06
 2.64084358e-06]
2021-01-30 20:59:32,860 - pyswarms.single.local_best - INFO - Optimize for 500 iters with {'c1': 0.1, 'c2': 0.3, 'w': 0.9, 'k': 5, 'p': 2}
2021-01-30 21:00:03,540 - pyswarms.single.local_best - INFO - Optimization finished | best cost: 288.4039846558098, best pos: [1.78924186e+00 5.51924184e-01 1.05972476e+00 9.47925151e+01
 1.12586479e+02 2.99986820e-01 1.28323324e-06 2.64361766e-06
 8.20912080e-07]
2021-01-30 21:00:03,578 - pyswarms.single.local_best - INFO - Optimize for 500 iters with {'c1': 0.1, 'c2': 0.3, 'w': 0.9, 'k': 5, 'p': 2}
2021-01-30 21:00:35,553 - pyswarms.single.local_best - INFO - Optimization finished | best cost: 319.68700967926037, best pos: [1.62422129e+00 6.32931681e-01 1.08901573e+00 9.67853773e+01
 1.17369010e+02 2.87468493e-01 9.62253619e-07 1.55437896e-06
 1.59629058e-06]
2021-01-30 21:00:35,591 - pyswarms.single.local_best - INFO - Optimize for 500 iters with {'c1': 0.1, 'c2': 0.3, 'w': 0.9, 'k': 5, 'p': 2}
2021-01-30 21:01:08,339 - pyswarms.single.local_best - INFO - Optimization finished | best cost: 312.67509553555624, best pos: [1.84134185e+00 4.40788975e-01 9.58293781e-01 9.46325335e+01
 1.09976688e+02 3.47785609e-01 1.52503318e-06 1.47851078e-06
 7.28847690e-07]
2021-01-30 21:01:08,379 - pyswarms.single.local_best - INFO - Optimize for 500 iters with {'c1': 0.1, 'c2': 0.3, 'w': 0.9, 'k': 5, 'p': 2}
2021-01-30 21:01:42,023 - pyswarms.single.local_best - INFO - Optimization finished | best cost: 281.3888730703112, best pos: [1.67740938e+00 3.45016449e-01 1.18030935e+00 9.87627998e+01
 1.08886355e+02 2.42208018e-01 6.54599549e-09 1.71221565e-06
 1.57410145e-06]
2021-01-30 21:01:42,063 - pyswarms.single.local_best - INFO - Optimize for 500 iters with {'c1': 0.1, 'c2': 0.3, 'w': 0.9, 'k': 5, 'p': 2}
2021-01-30 21:02:13,719 - pyswarms.single.local_best - INFO - Optimization finished | best cost: 276.8939401334131, best pos: [1.92722365e+00 8.59630989e-01 1.46913221e+00 9.73684808e+01
 1.18531800e+02 1.57317191e-01 1.54199935e-06 2.76103938e-06
 1.23478614e-06]
2021-01-30 21:02:13,760 - pyswarms.single.local_best - INFO - Optimize for 500 iters with {'c1': 0.1, 'c2': 0.3, 'w': 0.9, 'k': 5, 'p': 2}
2021-01-30 21:02:45,504 - pyswarms.single.local_best - INFO - Optimization finished | best cost: 314.46736450380854, best pos: [1.27886120e+00 4.16783265e-01 1.06492245e+00 9.85934016e+01
 1.08681691e+02 2.85558112e-01 2.19065537e-06 2.09172468e-06
 2.81730911e-06]
2021-01-30 21:02:45,538 - pyswarms.single.local_best - INFO - Optimize for 500 iters with {'c1': 0.1, 'c2': 0.3, 'w': 0.9, 'k': 5, 'p': 2}
2021-01-30 21:03:17,420 - pyswarms.single.local_best - INFO - Optimization finished | best cost: 300.2728152664796, best pos: [1.98447129e+00 6.98381768e-01 1.12191765e+00 9.42345827e+01
 1.18880042e+02 2.90584925e-01 1.01014462e-06 1.84928897e-06
 5.55744340e-07]
2021-01-30 21:03:17,459 - pyswarms.single.local_best - INFO - Optimize for 500 iters with {'c1': 0.1, 'c2': 0.3, 'w': 0.9, 'k': 5, 'p': 2}
2021-01-30 21:03:50,470 - pyswarms.single.local_best - INFO - Optimization finished | best cost: 325.79322014066037, best pos: [1.59885838e+00 6.25140511e-01 1.15003548e+00 9.55719583e+01
 1.09810303e+02 2.23882344e-01 1.20126886e-06 1.75505246e-06
 2.77321418e-06]
2021-01-30 21:03:50,509 - pyswarms.single.local_best - INFO - Optimize for 500 iters with {'c1': 0.1, 'c2': 0.3, 'w': 0.9, 'k': 5, 'p': 2}
2021-01-30 21:04:22,207 - pyswarms.single.local_best - INFO - Optimization finished | best cost: 324.8589382103743, best pos: [1.76159660e+00 4.57252150e-01 1.30259941e+00 9.64334983e+01
 1.06063691e+02 1.66605363e-01 1.33299061e-06 2.06797349e-06
 2.51391933e-06]
2021-01-30 21:04:22,250 - pyswarms.single.local_best - INFO - Optimize for 500 iters with {'c1': 0.1, 'c2': 0.3, 'w': 0.9, 'k': 5, 'p': 2}
2021-01-30 21:04:54,513 - pyswarms.single.local_best - INFO - Optimization finished | best cost: 309.91468628481294, best pos: [1.67665698e+00 8.76726345e-01 1.35394236e+00 9.71177439e+01
 1.22835025e+02 2.09419763e-01 5.66540219e-07 8.91640847e-07
 1.85894937e-06]
2021-01-30 21:04:54,553 - pyswarms.single.local_best - INFO - Optimize for 500 iters with {'c1': 0.1, 'c2': 0.3, 'w': 0.9, 'k': 5, 'p': 2}
2021-01-30 21:05:26,412 - pyswarms.single.local_best - INFO - Optimization finished | best cost: 286.8128190868511, best pos: [1.29110520e+00 5.78891590e-01 8.89993645e-01 9.31666331e+01
 1.15551005e+02 4.06338071e-01 1.55564065e-06 2.65146003e-06
 2.21665896e-06]
2021-01-30 21:05:26,449 - pyswarms.single.local_best - INFO - Optimize for 500 iters with {'c1': 0.1, 'c2': 0.3, 'w': 0.9, 'k': 5, 'p': 2}
2021-01-30 21:05:56,459 - pyswarms.single.local_best - INFO - Optimization finished | best cost: 283.9826281160823, best pos: [1.96084483e+00 8.46865470e-01 1.26798073e+00 9.43463730e+01
 1.21316995e+02 2.33669623e-01 5.84935600e-07 1.60475821e-06
 9.39929009e-07]
2021-01-30 21:05:56,500 - pyswarms.single.local_best - INFO - Optimize for 500 iters with {'c1': 0.1, 'c2': 0.3, 'w': 0.9, 'k': 5, 'p': 2}
2021-01-30 21:06:27,757 - pyswarms.single.local_best - INFO - Optimization finished | best cost: 300.1913328595134, best pos: [1.41075462e+00 4.24211297e-01 8.28049263e-01 9.64873388e+01
 1.17262599e+02 5.03042027e-01 1.24776770e-06 2.25214951e-06
 1.64561554e-07]
2021-01-30 21:06:27,796 - pyswarms.single.local_best - INFO - Optimize for 500 iters with {'c1': 0.1, 'c2': 0.3, 'w': 0.9, 'k': 5, 'p': 2}
2021-01-30 21:06:58,248 - pyswarms.single.local_best - INFO - Optimization finished | best cost: 295.7389161576436, best pos: [1.51000341e+00 6.72582957e-01 1.01411427e+00 9.24037080e+01
 1.17929547e+02 3.28507945e-01 1.64365295e-06 6.41694464e-08
 2.82510028e-06]
2021-01-30 21:06:58,288 - pyswarms.single.local_best - INFO - Optimize for 500 iters with {'c1': 0.1, 'c2': 0.3, 'w': 0.9, 'k': 5, 'p': 2}
2021-01-30 21:07:28,871 - pyswarms.single.local_best - INFO - Optimization finished | best cost: 296.5298731261312, best pos: [1.85094731e+00 8.25088635e-01 1.38682990e+00 9.48257653e+01
 1.16984031e+02 1.71020944e-01 9.04739708e-07 9.21816210e-07
 2.53751775e-06]
2021-01-30 21:07:28,912 - pyswarms.single.local_best - INFO - Optimize for 500 iters with {'c1': 0.1, 'c2': 0.3, 'w': 0.9, 'k': 5, 'p': 2}
2021-01-30 21:07:59,285 - pyswarms.single.local_best - INFO - Optimization finished | best cost: 273.8077280674688, best pos: [1.81172234e+00 1.01003695e+00 1.47879679e+00 9.21820775e+01
 1.22972824e+02 1.62634556e-01 5.52828081e-07 1.43400237e-06
 2.63334922e-06]
2021-01-30 21:07:59,325 - pyswarms.single.local_best - INFO - Optimize for 500 iters with {'c1': 0.1, 'c2': 0.3, 'w': 0.9, 'k': 5, 'p': 2}
2021-01-30 21:08:31,927 - pyswarms.single.local_best - INFO - Optimization finished | best cost: 284.10854643174275, best pos: [1.73631440e+00 8.92327335e-01 1.40083284e+00 9.63302743e+01
 1.16012332e+02 1.51686162e-01 1.82062367e-06 1.19749980e-06
 2.50046571e-06]
2021-01-30 21:08:31,966 - pyswarms.single.local_best - INFO - Optimize for 500 iters with {'c1': 0.1, 'c2': 0.3, 'w': 0.9, 'k': 5, 'p': 2}
2021-01-30 21:09:04,130 - pyswarms.single.local_best - INFO - Optimization finished | best cost: 314.24712635767673, best pos: [1.53516241e+00 1.87142221e-01 8.66254957e-01 9.63646004e+01
 1.06424600e+02 4.11581928e-01 9.34096623e-07 1.66632862e-06
 1.15023722e-06]
2021-01-30 21:09:04,166 - pyswarms.single.local_best - INFO - Optimize for 500 iters with {'c1': 0.1, 'c2': 0.3, 'w': 0.9, 'k': 5, 'p': 2}
2021-01-30 21:09:36,260 - pyswarms.single.local_best - INFO - Optimization finished | best cost: 269.031303817698, best pos: [1.38307405e+00 3.21496891e-01 9.04515347e-01 9.83114687e+01
 1.08716751e+02 3.74123185e-01 7.00042400e-07 1.54193313e-06
 1.71721895e-06]
2021-01-30 21:09:36,301 - pyswarms.single.local_best - INFO - Optimize for 500 iters with {'c1': 0.1, 'c2': 0.3, 'w': 0.9, 'k': 5, 'p': 2}
2021-01-30 21:10:07,702 - pyswarms.single.local_best - INFO - Optimization finished | best cost: 288.46239282963364, best pos: [1.98746434e+00 7.00536741e-01 1.39870738e+00 9.71757906e+01
 1.11360923e+02 1.45373970e-01 1.57933192e-06 1.24463648e-06
 1.74744614e-06]
2021-01-30 21:10:07,740 - pyswarms.single.local_best - INFO - Optimize for 500 iters with {'c1': 0.1, 'c2': 0.3, 'w': 0.9, 'k': 5, 'p': 2}
2021-01-30 21:10:38,786 - pyswarms.single.local_best - INFO - Optimization finished | best cost: 285.47051769401645, best pos: [1.96301209e+00 7.91062392e-01 1.07937205e+00 9.31058466e+01
 1.24131847e+02 3.07753141e-01 1.75132719e-06 4.94531309e-07
 6.53071433e-07]
2021-01-30 21:10:38,825 - pyswarms.single.local_best - INFO - Optimize for 500 iters with {'c1': 0.1, 'c2': 0.3, 'w': 0.9, 'k': 5, 'p': 2}
2021-01-30 21:11:10,844 - pyswarms.single.local_best - INFO - Optimization finished | best cost: 292.51316051408236, best pos: [1.83628140e+00 6.58707274e-01 1.08583379e+00 9.54902764e+01
 1.12174126e+02 2.69348396e-01 9.69822888e-07 1.07086980e-06
 9.64173503e-07]
2021-01-30 21:11:10,885 - pyswarms.single.local_best - INFO - Optimize for 500 iters with {'c1': 0.1, 'c2': 0.3, 'w': 0.9, 'k': 5, 'p': 2}
2021-01-30 21:11:42,648 - pyswarms.single.local_best - INFO - Optimization finished | best cost: 296.1768351001653, best pos: [1.64690459e+00 7.82774774e-01 1.10911836e+00 9.31061595e+01
 1.24593571e+02 3.03582775e-01 9.31300132e-07 1.15779366e-06
 1.46063748e-06]
2021-01-30 21:11:42,688 - pyswarms.single.local_best - INFO - Optimize for 500 iters with {'c1': 0.1, 'c2': 0.3, 'w': 0.9, 'k': 5, 'p': 2}
2021-01-30 21:12:14,078 - pyswarms.single.local_best - INFO - Optimization finished | best cost: 296.9754702492158, best pos: [1.78914643e+00 4.34926493e-01 9.97499795e-01 9.46430189e+01
 1.07584273e+02 3.00709767e-01 1.11939604e-06 3.11454941e-07
 1.83616132e-06]
2021-01-30 21:12:14,123 - pyswarms.single.local_best - INFO - Optimize for 500 iters with {'c1': 0.1, 'c2': 0.3, 'w': 0.9, 'k': 5, 'p': 2}
2021-01-30 21:12:45,532 - pyswarms.single.local_best - INFO - Optimization finished | best cost: 287.95089134649146, best pos: [1.39666984e+00 5.96600298e-01 9.81899821e-01 9.44223661e+01
 1.19410393e+02 3.77283281e-01 2.17210775e-06 2.69468401e-06
 1.42862906e-06]
2021-01-30 21:12:45,572 - pyswarms.single.local_best - INFO - Optimize for 500 iters with {'c1': 0.1, 'c2': 0.3, 'w': 0.9, 'k': 5, 'p': 2}
2021-01-30 21:13:16,299 - pyswarms.single.local_best - INFO - Optimization finished | best cost: 290.78269443239066, best pos: [1.42390070e+00 2.78833334e-01 1.04523481e+00 9.88740183e+01
 1.09129330e+02 3.07585172e-01 1.56595338e-06 1.36060027e-06
 2.17808032e-06]
2021-01-30 21:13:16,340 - pyswarms.single.local_best - INFO - Optimize for 500 iters with {'c1': 0.1, 'c2': 0.3, 'w': 0.9, 'k': 5, 'p': 2}
2021-01-30 21:13:47,465 - pyswarms.single.local_best - INFO - Optimization finished | best cost: 287.7256125208483, best pos: [1.34742176e+00 3.49361994e-01 8.71098144e-01 9.66909820e+01
 1.09925252e+02 4.08788727e-01 1.52061705e-06 1.97505543e-06
 1.74158106e-06]
2021-01-30 21:13:47,510 - pyswarms.single.local_best - INFO - Optimize for 500 iters with {'c1': 0.1, 'c2': 0.3, 'w': 0.9, 'k': 5, 'p': 2}
2021-01-30 21:14:20,111 - pyswarms.single.local_best - INFO - Optimization finished | best cost: 297.5352034913162, best pos: [1.73346117e+00 8.05432648e-01 1.16921880e+00 9.34938691e+01
 1.23775086e+02 2.75279261e-01 2.30114526e-07 1.49365515e-06
 1.46771352e-06]
2021-01-30 21:14:20,151 - pyswarms.single.local_best - INFO - Optimize for 500 iters with {'c1': 0.1, 'c2': 0.3, 'w': 0.9, 'k': 5, 'p': 2}
2021-01-30 21:14:52,901 - pyswarms.single.local_best - INFO - Optimization finished | best cost: 299.95733487680343, best pos: [1.64818835e+00 6.82528708e-01 1.14075825e+00 9.68313792e+01
 1.10945836e+02 2.26553801e-01 1.64338524e-06 5.34871537e-07
 1.95932784e-06]
2021-01-30 21:14:52,938 - pyswarms.single.local_best - INFO - Optimize for 500 iters with {'c1': 0.1, 'c2': 0.3, 'w': 0.9, 'k': 5, 'p': 2}
2021-01-30 21:15:25,426 - pyswarms.single.local_best - INFO - Optimization finished | best cost: 293.76560526922117, best pos: [1.84475593e+00 9.50583942e-01 1.27476279e+00 9.03905086e+01
 1.22513453e+02 2.00553732e-01 2.92135581e-07 2.47934494e-06
 2.71135029e-06]
2021-01-30 21:15:25,463 - pyswarms.single.local_best - INFO - Optimize for 500 iters with {'c1': 0.1, 'c2': 0.3, 'w': 0.9, 'k': 5, 'p': 2}
2021-01-30 21:15:56,701 - pyswarms.single.local_best - INFO - Optimization finished | best cost: 311.1475065101987, best pos: [9.07150278e-01 4.53135056e-01 6.99875543e-01 9.88129521e+01
 1.18175985e+02 5.90651979e-01 1.33199600e-06 2.82643870e-06
 2.13938179e-06]
2021-01-30 21:15:56,741 - pyswarms.single.local_best - INFO - Optimize for 500 iters with {'c1': 0.1, 'c2': 0.3, 'w': 0.9, 'k': 5, 'p': 2}
2021-01-30 21:16:28,762 - pyswarms.single.local_best - INFO - Optimization finished | best cost: 297.42988499733036, best pos: [1.99462294e+00 5.31860192e-01 8.72577996e-01 9.07000028e+01
 1.17554579e+02 4.45040146e-01 6.36892543e-07 8.89672998e-07
 9.53047135e-07]
2021-01-30 21:16:28,802 - pyswarms.single.local_best - INFO - Optimize for 500 iters with {'c1': 0.1, 'c2': 0.3, 'w': 0.9, 'k': 5, 'p': 2}
2021-01-30 21:17:00,227 - pyswarms.single.local_best - INFO - Optimization finished | best cost: 281.1035304558135, best pos: [1.88414473e+00 5.55731051e-01 1.14181866e+00 9.67952449e+01
 1.12874840e+02 2.61342406e-01 1.11647928e-06 2.00255753e-06
 6.74617518e-07]
2021-01-30 21:17:00,269 - pyswarms.single.local_best - INFO - Optimize for 500 iters with {'c1': 0.1, 'c2': 0.3, 'w': 0.9, 'k': 5, 'p': 2}
2021-01-30 21:17:31,170 - pyswarms.single.local_best - INFO - Optimization finished | best cost: 291.46667528437587, best pos: [1.93080146e+00 6.50964928e-01 9.40323756e-01 9.29057461e+01
 1.22747270e+02 4.00259100e-01 4.73831288e-07 1.25349179e-07
 8.36254278e-07]
2021-01-30 21:17:31,209 - pyswarms.single.local_best - INFO - Optimize for 500 iters with {'c1': 0.1, 'c2': 0.3, 'w': 0.9, 'k': 5, 'p': 2}
2021-01-30 21:18:02,843 - pyswarms.single.local_best - INFO - Optimization finished | best cost: 266.2707849298254, best pos: [1.65567434e+00 8.56347338e-01 1.36555697e+00 9.96176016e+01
 1.16525572e+02 1.64997905e-01 2.35915652e-06 1.53979973e-06
 1.85434191e-06]
2021-01-30 21:18:02,887 - pyswarms.single.local_best - INFO - Optimize for 500 iters with {'c1': 0.1, 'c2': 0.3, 'w': 0.9, 'k': 5, 'p': 2}
2021-01-30 21:18:33,832 - pyswarms.single.local_best - INFO - Optimization finished | best cost: 271.30179013070176, best pos: [1.42615442e+00 7.76658637e-01 1.27860469e+00 9.90601042e+01
 1.18087114e+02 2.11940271e-01 1.06945504e-06 2.19624970e-06
 2.79170045e-06]
2021-01-30 21:18:33,867 - pyswarms.single.local_best - INFO - Optimize for 500 iters with {'c1': 0.1, 'c2': 0.3, 'w': 0.9, 'k': 5, 'p': 2}
2021-01-30 21:19:04,557 - pyswarms.single.local_best - INFO - Optimization finished | best cost: 307.4822370714632, best pos: [1.78362212e+00 8.96114513e-01 1.20611347e+00 9.45427867e+01
 1.22931959e+02 2.27874730e-01 9.69410233e-07 2.80868434e-06
 1.17356659e-06]
2021-01-30 21:19:04,594 - pyswarms.single.local_best - INFO - Optimize for 500 iters with {'c1': 0.1, 'c2': 0.3, 'w': 0.9, 'k': 5, 'p': 2}
2021-01-30 21:19:36,255 - pyswarms.single.local_best - INFO - Optimization finished | best cost: 293.88585502692627, best pos: [1.67806592e+00 7.12770258e-01 1.19260397e+00 9.48723138e+01
 1.17432963e+02 2.46890487e-01 1.98885843e-06 1.16419660e-06
 1.88200318e-06]
2021-01-30 21:19:36,294 - pyswarms.single.local_best - INFO - Optimize for 500 iters with {'c1': 0.1, 'c2': 0.3, 'w': 0.9, 'k': 5, 'p': 2}
2021-01-30 21:20:08,180 - pyswarms.single.local_best - INFO - Optimization finished | best cost: 288.70758772916923, best pos: [1.61306282e+00 5.99804973e-01 9.57339568e-01 9.50459296e+01
 1.23510558e+02 3.97342378e-01 1.19039778e-06 1.76309611e-06
 7.61050199e-07]
2021-01-30 21:20:08,225 - pyswarms.single.local_best - INFO - Optimize for 500 iters with {'c1': 0.1, 'c2': 0.3, 'w': 0.9, 'k': 5, 'p': 2}
2021-01-30 21:20:38,987 - pyswarms.single.local_best - INFO - Optimization finished | best cost: 175.01869083898583, best pos: [1.63529174e+00 5.73047047e-01 1.31031608e+00 9.56549717e+01
 1.21123915e+02 2.38942807e-01 1.61624090e-06 1.10397883e-05
 8.40758714e-06]
2021-01-30 21:20:39,028 - pyswarms.single.local_best - INFO - Optimize for 500 iters with {'c1': 0.1, 'c2': 0.3, 'w': 0.9, 'k': 5, 'p': 2}
2021-01-30 21:21:10,557 - pyswarms.single.local_best - INFO - Optimization finished | best cost: 197.97902489238868, best pos: [1.90603534e+00 7.88018878e-01 1.64272997e+00 9.53827201e+01
 1.23609912e+02 1.37621695e-01 1.02301479e-05 1.21819156e-05
 6.48680988e-06]
2021-01-30 21:21:10,596 - pyswarms.single.local_best - INFO - Optimize for 500 iters with {'c1': 0.1, 'c2': 0.3, 'w': 0.9, 'k': 5, 'p': 2}
2021-01-30 21:21:42,476 - pyswarms.single.local_best - INFO - Optimization finished | best cost: 192.9448416339926, best pos: [1.22846484e+00 6.78757700e-01 1.36282243e+00 9.80349871e+01
 1.22651843e+02 2.22062477e-01 7.63049344e-06 5.63355379e-06
 1.53514573e-05]
2021-01-30 21:21:42,516 - pyswarms.single.local_best - INFO - Optimize for 500 iters with {'c1': 0.1, 'c2': 0.3, 'w': 0.9, 'k': 5, 'p': 2}
2021-01-30 21:22:13,729 - pyswarms.single.local_best - INFO - Optimization finished | best cost: 207.53981773218243, best pos: [1.57179095e+00 7.90052155e-01 1.75213300e+00 9.87052022e+01
 1.24510905e+02 1.40673109e-01 6.29065195e-06 8.65913580e-06
 9.41776519e-06]
2021-01-30 21:22:13,764 - pyswarms.single.local_best - INFO - Optimize for 500 iters with {'c1': 0.1, 'c2': 0.3, 'w': 0.9, 'k': 5, 'p': 2}
2021-01-30 21:22:44,075 - pyswarms.single.local_best - INFO - Optimization finished | best cost: 217.66015066136447, best pos: [1.95313957e+00 6.06634288e-01 1.32831752e+00 9.22566493e+01
 1.23921005e+02 2.66429672e-01 9.18276393e-06 1.27705619e-05
 2.44767361e-06]
2021-01-30 21:22:44,110 - pyswarms.single.local_best - INFO - Optimize for 500 iters with {'c1': 0.1, 'c2': 0.3, 'w': 0.9, 'k': 5, 'p': 2}
2021-01-30 21:23:14,434 - pyswarms.single.local_best - INFO - Optimization finished | best cost: 210.7146731313108, best pos: [1.31906082e+00 6.55493714e-01 1.35393867e+00 9.82763938e+01
 1.26052881e+02 2.54406979e-01 2.92645101e-06 2.74753016e-06
 1.12125533e-05]
2021-01-30 21:23:14,471 - pyswarms.single.local_best - INFO - Optimize for 500 iters with {'c1': 0.1, 'c2': 0.3, 'w': 0.9, 'k': 5, 'p': 2}
2021-01-30 21:23:46,428 - pyswarms.single.local_best - INFO - Optimization finished | best cost: 190.8355786076766, best pos: [1.46320344e+00 6.35851300e-01 1.37862034e+00 9.29672332e+01
 1.26596208e+02 3.00222666e-01 1.12496437e-05 1.16319679e-05
 3.79429514e-06]
2021-01-30 21:23:46,466 - pyswarms.single.local_best - INFO - Optimize for 500 iters with {'c1': 0.1, 'c2': 0.3, 'w': 0.9, 'k': 5, 'p': 2}
2021-01-30 21:24:18,352 - pyswarms.single.local_best - INFO - Optimization finished | best cost: 196.76667092577418, best pos: [1.40414450e+00 7.35353844e-01 1.57995179e+00 9.95259976e+01
 1.23422710e+02 1.63626272e-01 6.09662970e-06 1.01510011e-05
 1.23093223e-05]
2021-01-30 21:24:18,393 - pyswarms.single.local_best - INFO - Optimize for 500 iters with {'c1': 0.1, 'c2': 0.3, 'w': 0.9, 'k': 5, 'p': 2}
2021-01-30 21:24:50,746 - pyswarms.single.local_best - INFO - Optimization finished | best cost: 182.076529692937, best pos: [1.10919895e+00 5.41163585e-01 9.95860053e-01 9.87673754e+01
 1.23701458e+02 3.88670070e-01 2.86951839e-06 1.27103620e-05
 5.80641364e-06]
2021-01-30 21:24:50,785 - pyswarms.single.local_best - INFO - Optimize for 500 iters with {'c1': 0.1, 'c2': 0.3, 'w': 0.9, 'k': 5, 'p': 2}
2021-01-30 21:25:21,710 - pyswarms.single.local_best - INFO - Optimization finished | best cost: 185.1994253208326, best pos: [1.43595593e+00 7.24197040e-01 1.65106588e+00 9.87488417e+01
 1.22867488e+02 1.46545591e-01 2.26713156e-07 5.71955244e-06
 1.47434200e-05]
2021-01-30 21:25:21,748 - pyswarms.single.local_best - INFO - Optimize for 500 iters with {'c1': 0.1, 'c2': 0.3, 'w': 0.9, 'k': 5, 'p': 2}
2021-01-30 21:25:52,687 - pyswarms.single.local_best - INFO - Optimization finished | best cost: 212.0772442008565, best pos: [1.16831406e+00 4.80420401e-01 1.14597188e+00 9.70194094e+01
 1.20974607e+02 3.29301389e-01 4.76922049e-08 8.39359546e-06
 1.60755941e-05]
2021-01-30 21:25:52,721 - pyswarms.single.local_best - INFO - Optimize for 500 iters with {'c1': 0.1, 'c2': 0.3, 'w': 0.9, 'k': 5, 'p': 2}
2021-01-30 21:26:23,492 - pyswarms.single.local_best - INFO - Optimization finished | best cost: 200.86567139532062, best pos: [1.92095262e+00 5.93106163e-01 1.37109669e+00 9.25826044e+01
 1.24344123e+02 2.66465365e-01 5.49893737e-06 1.11394030e-05
 4.40778340e-06]
2021-01-30 21:26:23,528 - pyswarms.single.local_best - INFO - Optimize for 500 iters with {'c1': 0.1, 'c2': 0.3, 'w': 0.9, 'k': 5, 'p': 2}
2021-01-30 21:26:54,831 - pyswarms.single.local_best - INFO - Optimization finished | best cost: 182.93929657149909, best pos: [1.28586689e+00 5.34931831e-01 1.06919675e+00 9.54825829e+01
 1.19357396e+02 3.32871238e-01 1.10696300e-05 1.50900171e-05
 3.40143443e-06]
2021-01-30 21:26:54,871 - pyswarms.single.local_best - INFO - Optimize for 500 iters with {'c1': 0.1, 'c2': 0.3, 'w': 0.9, 'k': 5, 'p': 2}
2021-01-30 21:27:27,252 - pyswarms.single.local_best - INFO - Optimization finished | best cost: 198.98801062635928, best pos: [1.60306499e+00 7.67888129e-01 1.60834892e+00 9.76943653e+01
 1.22291215e+02 1.41666268e-01 1.02016667e-05 1.59965985e-05
 9.43964636e-06]
2021-01-30 21:27:27,288 - pyswarms.single.local_best - INFO - Optimize for 500 iters with {'c1': 0.1, 'c2': 0.3, 'w': 0.9, 'k': 5, 'p': 2}
2021-01-30 21:27:58,418 - pyswarms.single.local_best - INFO - Optimization finished | best cost: 191.35203027778482, best pos: [1.04743644e+00 5.39461328e-01 1.18281781e+00 1.00471498e+02
 1.22838941e+02 3.01416792e-01 1.29239997e-05 9.60132744e-06
 1.57204396e-05]
2021-01-30 21:27:58,459 - pyswarms.single.local_best - INFO - Optimize for 500 iters with {'c1': 0.1, 'c2': 0.3, 'w': 0.9, 'k': 5, 'p': 2}
2021-01-30 21:28:31,775 - pyswarms.single.local_best - INFO - Optimization finished | best cost: 176.14808301606337, best pos: [1.32683778e+00 9.50782125e-01 1.77863037e+00 1.00774835e+02
 1.23338976e+02 1.01011501e-01 6.76447932e-06 9.32742991e-06
 1.69353930e-05]
2021-01-30 21:28:31,815 - pyswarms.single.local_best - INFO - Optimize for 500 iters with {'c1': 0.1, 'c2': 0.3, 'w': 0.9, 'k': 5, 'p': 2}
2021-01-30 21:29:03,344 - pyswarms.single.local_best - INFO - Optimization finished | best cost: 188.4370432897716, best pos: [1.63565843e+00 7.33347196e-01 1.88572414e+00 9.85938671e+01
 1.25556142e+02 1.27439506e-01 9.21428303e-07 1.72482603e-05
 1.20300411e-05]
2021-01-30 21:29:03,387 - pyswarms.single.local_best - INFO - Optimize for 500 iters with {'c1': 0.1, 'c2': 0.3, 'w': 0.9, 'k': 5, 'p': 2}
2021-01-30 21:29:34,299 - pyswarms.single.local_best - INFO - Optimization finished | best cost: 188.80207585890386, best pos: [1.42350620e+00 6.77508085e-01 1.17734935e+00 9.49985001e+01
 1.21119745e+02 2.54658853e-01 9.01988423e-06 9.31042272e-06
 6.83760085e-06]
2021-01-30 21:29:34,334 - pyswarms.single.local_best - INFO - Optimize for 500 iters with {'c1': 0.1, 'c2': 0.3, 'w': 0.9, 'k': 5, 'p': 2}
2021-01-30 21:30:05,424 - pyswarms.single.local_best - INFO - Optimization finished | best cost: 198.1882064217455, best pos: [1.57150958e+00 4.90898730e-01 1.11277421e+00 9.24753055e+01
 1.20251686e+02 3.36918608e-01 1.65926849e-06 9.96794221e-06
 7.38656348e-06]
2021-01-30 21:30:05,462 - pyswarms.single.local_best - INFO - Optimize for 500 iters with {'c1': 0.1, 'c2': 0.3, 'w': 0.9, 'k': 5, 'p': 2}
2021-01-30 21:30:36,871 - pyswarms.single.local_best - INFO - Optimization finished | best cost: 210.54608800107712, best pos: [1.88801448e+00 6.69835847e-01 1.42914560e+00 9.46078030e+01
 1.23759906e+02 1.88303071e-01 9.06366357e-06 3.93867835e-06
 8.25289661e-06]
2021-01-30 21:30:36,911 - pyswarms.single.local_best - INFO - Optimize for 500 iters with {'c1': 0.1, 'c2': 0.3, 'w': 0.9, 'k': 5, 'p': 2}
2021-01-30 21:31:07,983 - pyswarms.single.local_best - INFO - Optimization finished | best cost: 203.3561942153496, best pos: [1.69027660e+00 8.97772749e-01 1.87484719e+00 9.71344770e+01
 1.25675667e+02 1.17083964e-01 8.02919807e-06 7.72310910e-06
 1.00762013e-05]
2021-01-30 21:31:08,023 - pyswarms.single.local_best - INFO - Optimize for 500 iters with {'c1': 0.1, 'c2': 0.3, 'w': 0.9, 'k': 5, 'p': 2}
2021-01-30 21:31:39,974 - pyswarms.single.local_best - INFO - Optimization finished | best cost: 206.43765201076957, best pos: [1.59740146e+00 4.95383697e-01 1.17258432e+00 9.25194306e+01
 1.24544830e+02 3.57867032e-01 1.15277113e-07 1.01564691e-05
 9.01039936e-06]
2021-01-30 21:31:40,014 - pyswarms.single.local_best - INFO - Optimize for 500 iters with {'c1': 0.1, 'c2': 0.3, 'w': 0.9, 'k': 5, 'p': 2}
2021-01-30 21:32:12,092 - pyswarms.single.local_best - INFO - Optimization finished | best cost: 192.2899074781137, best pos: [1.82138298e+00 8.48763714e-01 1.71841732e+00 9.77608048e+01
 1.23537206e+02 1.10489305e-01 6.68777771e-06 9.91351104e-06
 8.29611109e-06]
2021-01-30 21:32:12,134 - pyswarms.single.local_best - INFO - Optimize for 500 iters with {'c1': 0.1, 'c2': 0.3, 'w': 0.9, 'k': 5, 'p': 2}
2021-01-30 21:32:44,536 - pyswarms.single.local_best - INFO - Optimization finished | best cost: 191.51760983600462, best pos: [1.90295119e+00 1.00888740e+00 1.94062145e+00 9.55033332e+01
 1.25459156e+02 7.59146325e-02 5.03869402e-06 1.19602309e-05
 9.68879190e-06]
2021-01-30 21:32:44,571 - pyswarms.single.local_best - INFO - Optimize for 500 iters with {'c1': 0.1, 'c2': 0.3, 'w': 0.9, 'k': 5, 'p': 2}
2021-01-30 21:33:16,618 - pyswarms.single.local_best - INFO - Optimization finished | best cost: 204.26243610287767, best pos: [1.12621270e+00 4.51830234e-01 1.14824001e+00 9.85448665e+01
 1.27771071e+02 4.22046012e-01 3.94130446e-09 6.09202032e-06
 1.20764843e-05]
2021-01-30 21:33:16,654 - pyswarms.single.local_best - INFO - Optimize for 500 iters with {'c1': 0.1, 'c2': 0.3, 'w': 0.9, 'k': 5, 'p': 2}
2021-01-30 21:33:47,065 - pyswarms.single.local_best - INFO - Optimization finished | best cost: 196.45637186099634, best pos: [8.77678349e-01 2.85526888e-01 6.70578152e-01 9.57822848e+01
 1.16614990e+02 6.47268872e-01 9.67559806e-06 1.42099162e-05
 8.41356312e-06]
2021-01-30 21:33:47,100 - pyswarms.single.local_best - INFO - Optimize for 500 iters with {'c1': 0.1, 'c2': 0.3, 'w': 0.9, 'k': 5, 'p': 2}
2021-01-30 21:34:17,897 - pyswarms.single.local_best - INFO - Optimization finished | best cost: 201.55981039130455, best pos: [1.43286106e+00 6.73231792e-01 1.31833168e+00 9.68782299e+01
 1.23603464e+02 2.17628762e-01 2.37132120e-06 1.12662447e-05
 1.22753622e-05]
2021-01-30 21:34:17,935 - pyswarms.single.local_best - INFO - Optimize for 500 iters with {'c1': 0.1, 'c2': 0.3, 'w': 0.9, 'k': 5, 'p': 2}
2021-01-30 21:34:49,401 - pyswarms.single.local_best - INFO - Optimization finished | best cost: 208.622467277474, best pos: [1.19859723e+00 4.84061658e-01 1.09723202e+00 9.26020553e+01
 1.18551454e+02 3.39367339e-01 1.13564088e-05 5.42688782e-06
 1.70031248e-05]
2021-01-30 21:34:49,442 - pyswarms.single.local_best - INFO - Optimize for 500 iters with {'c1': 0.1, 'c2': 0.3, 'w': 0.9, 'k': 5, 'p': 2}
2021-01-30 21:35:21,409 - pyswarms.single.local_best - INFO - Optimization finished | best cost: 189.81869773004166, best pos: [1.27869580e+00 4.47905038e-01 1.23895308e+00 9.85569380e+01
 1.19023480e+02 2.73194635e-01 2.98720845e-06 1.45168748e-05
 1.25241930e-05]
2021-01-30 21:35:21,449 - pyswarms.single.local_best - INFO - Optimize for 500 iters with {'c1': 0.1, 'c2': 0.3, 'w': 0.9, 'k': 5, 'p': 2}
2021-01-30 21:35:52,366 - pyswarms.single.local_best - INFO - Optimization finished | best cost: 215.44447157837962, best pos: [1.71709893e+00 4.96375246e-01 1.01956150e+00 9.23907837e+01
 1.25399528e+02 4.17936402e-01 6.90016643e-06 9.79984408e-06
 1.48352771e-06]
2021-01-30 21:35:52,405 - pyswarms.single.local_best - INFO - Optimize for 500 iters with {'c1': 0.1, 'c2': 0.3, 'w': 0.9, 'k': 5, 'p': 2}
2021-01-30 21:36:23,203 - pyswarms.single.local_best - INFO - Optimization finished | best cost: 202.732473145703, best pos: [1.74130646e+00 8.76268679e-01 1.67847624e+00 9.39318868e+01
 1.25026247e+02 1.30132777e-01 1.53475396e-05 1.10876820e-05
 9.01326958e-06]
2021-01-30 21:36:23,242 - pyswarms.single.local_best - INFO - Optimize for 500 iters with {'c1': 0.1, 'c2': 0.3, 'w': 0.9, 'k': 5, 'p': 2}
2021-01-30 21:36:55,289 - pyswarms.single.local_best - INFO - Optimization finished | best cost: 200.87633451426308, best pos: [1.40867193e+00 4.81773135e-01 8.99959666e-01 9.13338904e+01
 1.16640045e+02 3.86494547e-01 1.23500951e-05 1.72204505e-06
 1.04726376e-05]
2021-01-30 21:36:55,329 - pyswarms.single.local_best - INFO - Optimize for 500 iters with {'c1': 0.1, 'c2': 0.3, 'w': 0.9, 'k': 5, 'p': 2}
2021-01-30 21:37:28,299 - pyswarms.single.local_best - INFO - Optimization finished | best cost: 196.90321440395812, best pos: [1.36957688e+00 8.92507071e-01 1.68402601e+00 1.01527680e+02
 1.17984153e+02 9.29665263e-02 6.23130223e-06 1.64363370e-05
 1.42051365e-05]
2021-01-30 21:37:28,338 - pyswarms.single.local_best - INFO - Optimize for 500 iters with {'c1': 0.1, 'c2': 0.3, 'w': 0.9, 'k': 5, 'p': 2}
2021-01-30 21:37:59,544 - pyswarms.single.local_best - INFO - Optimization finished | best cost: 196.60188790885846, best pos: [1.50584544e+00 4.68197331e-01 1.26983391e+00 9.65850452e+01
 1.19381572e+02 2.70600623e-01 3.62037004e-06 9.86132254e-07
 9.70516806e-06]
2021-01-30 21:37:59,586 - pyswarms.single.local_best - INFO - Optimize for 500 iters with {'c1': 0.1, 'c2': 0.3, 'w': 0.9, 'k': 5, 'p': 2}
2021-01-30 21:38:31,816 - pyswarms.single.local_best - INFO - Optimization finished | best cost: 200.32937605229154, best pos: [1.38957992e+00 7.86964708e-01 1.62600115e+00 1.03195062e+02
 1.24097516e+02 1.53068962e-01 1.22799708e-05 8.79821827e-06
 9.00035696e-06]
2021-01-30 21:38:31,854 - pyswarms.single.local_best - INFO - Optimize for 500 iters with {'c1': 0.1, 'c2': 0.3, 'w': 0.9, 'k': 5, 'p': 2}
2021-01-30 21:39:02,563 - pyswarms.single.local_best - INFO - Optimization finished | best cost: 203.73154380738424, best pos: [1.98157319e+00 6.12087793e-01 1.42563810e+00 9.16387024e+01
 1.26030623e+02 2.61501218e-01 6.40952824e-06 3.74734127e-06
 6.44490590e-06]
2021-01-30 21:39:02,599 - pyswarms.single.local_best - INFO - Optimize for 500 iters with {'c1': 0.1, 'c2': 0.3, 'w': 0.9, 'k': 5, 'p': 2}
2021-01-30 21:39:32,463 - pyswarms.single.local_best - INFO - Optimization finished | best cost: 206.1267561484776, best pos: [1.98288395e+00 5.83791559e-01 1.02426025e+00 9.04961147e+01
 1.21486097e+02 3.14648486e-01 4.19232033e-06 1.06333675e-05
 4.50901572e-06]
2021-01-30 21:39:32,505 - pyswarms.single.local_best - INFO - Optimize for 500 iters with {'c1': 0.1, 'c2': 0.3, 'w': 0.9, 'k': 5, 'p': 2}
2021-01-30 21:40:05,477 - pyswarms.single.local_best - INFO - Optimization finished | best cost: 191.64747997061204, best pos: [1.64094290e+00 7.26858430e-01 1.53966155e+00 9.05093345e+01
 1.30876387e+02 2.49589094e-01 8.94408998e-06 1.59458562e-06
 1.08438725e-05]
2021-01-30 21:40:05,516 - pyswarms.single.local_best - INFO - Optimize for 500 iters with {'c1': 0.1, 'c2': 0.3, 'w': 0.9, 'k': 5, 'p': 2}
2021-01-30 21:40:34,755 - pyswarms.single.local_best - INFO - Optimization finished | best cost: 190.76357336704052, best pos: [1.86103750e+00 6.63743350e-01 1.44168669e+00 9.48963002e+01
 1.21803277e+02 1.94990938e-01 1.09270971e-06 1.85277335e-06
 7.56104693e-06]
2021-01-30 21:40:34,796 - pyswarms.single.local_best - INFO - Optimize for 500 iters with {'c1': 0.1, 'c2': 0.3, 'w': 0.9, 'k': 5, 'p': 2}
2021-01-30 21:41:06,194 - pyswarms.single.local_best - INFO - Optimization finished | best cost: 215.11569828293523, best pos: [1.43584849e+00 4.47056968e-01 8.50424896e-01 9.35814186e+01
 1.19188988e+02 4.39769093e-01 1.00446878e-05 5.40225989e-06
 4.43413686e-06]
2021-01-30 21:41:06,230 - pyswarms.single.local_best - INFO - Optimize for 500 iters with {'c1': 0.1, 'c2': 0.3, 'w': 0.9, 'k': 5, 'p': 2}
2021-01-30 21:41:38,872 - pyswarms.single.local_best - INFO - Optimization finished | best cost: 187.02838121935125, best pos: [1.44660943e+00 6.41497744e-01 1.52698994e+00 9.82387248e+01
 1.21689903e+02 1.95342782e-01 6.81118463e-06 9.64872271e-06
 8.64064918e-06]
2021-01-30 21:41:38,912 - pyswarms.single.local_best - INFO - Optimize for 500 iters with {'c1': 0.1, 'c2': 0.3, 'w': 0.9, 'k': 5, 'p': 2}
2021-01-30 21:42:08,367 - pyswarms.single.local_best - INFO - Optimization finished | best cost: 182.53523253524122, best pos: [1.85467301e+00 6.04443216e-01 1.03732599e+00 9.05361184e+01
 1.22794594e+02 3.29343479e-01 4.23162279e-06 8.90166114e-06
 4.83945808e-06]
2021-01-30 21:42:08,406 - pyswarms.single.local_best - INFO - Optimize for 500 iters with {'c1': 0.1, 'c2': 0.3, 'w': 0.9, 'k': 5, 'p': 2}
2021-01-30 21:42:41,285 - pyswarms.single.local_best - INFO - Optimization finished | best cost: 196.14577413098542, best pos: [1.15347074e+00 4.21036477e-01 1.16109003e+00 1.00386387e+02
 1.19260798e+02 3.12464473e-01 1.57359774e-07 7.06684627e-06
 1.33712684e-05]
2021-01-30 21:42:41,325 - pyswarms.single.local_best - INFO - Optimize for 500 iters with {'c1': 0.1, 'c2': 0.3, 'w': 0.9, 'k': 5, 'p': 2}
2021-01-30 21:43:12,704 - pyswarms.single.local_best - INFO - Optimization finished | best cost: 200.085217771262, best pos: [1.82739033e+00 7.36176668e-01 1.46337110e+00 9.43112565e+01
 1.18886449e+02 1.62769723e-01 7.70510689e-06 1.42151762e-05
 5.51820261e-06]
2021-01-30 21:43:12,743 - pyswarms.single.local_best - INFO - Optimize for 500 iters with {'c1': 0.1, 'c2': 0.3, 'w': 0.9, 'k': 5, 'p': 2}
2021-01-30 21:43:44,388 - pyswarms.single.local_best - INFO - Optimization finished | best cost: 192.9765255395486, best pos: [1.51483998e+00 8.57888360e-01 1.58553191e+00 9.75535446e+01
 1.25259012e+02 1.47589131e-01 1.51188371e-05 6.77239564e-06
 8.20187167e-06]
2021-01-30 21:43:44,427 - pyswarms.single.local_best - INFO - Optimize for 500 iters with {'c1': 0.1, 'c2': 0.3, 'w': 0.9, 'k': 5, 'p': 2}
2021-01-30 21:44:16,392 - pyswarms.single.local_best - INFO - Optimization finished | best cost: 191.66654520462978, best pos: [1.95935798e+00 6.12800381e-01 1.18113721e+00 9.07626272e+01
 1.25171972e+02 3.11553424e-01 2.29264342e-06 2.19988170e-06
 6.30466108e-06]
2021-01-30 21:44:16,441 - pyswarms.single.local_best - INFO - Optimize for 500 iters with {'c1': 0.1, 'c2': 0.3, 'w': 0.9, 'k': 5, 'p': 2}
2021-01-30 21:44:47,573 - pyswarms.single.local_best - INFO - Optimization finished | best cost: 186.90880606307198, best pos: [1.22380886e+00 6.91826470e-01 1.37118836e+00 9.64096011e+01
 1.24381911e+02 2.25851812e-01 1.06542957e-05 4.93583842e-06
 1.62417572e-05]
2021-01-30 21:44:47,618 - pyswarms.single.local_best - INFO - Optimize for 500 iters with {'c1': 0.1, 'c2': 0.3, 'w': 0.9, 'k': 5, 'p': 2}
2021-01-30 21:45:18,757 - pyswarms.single.local_best - INFO - Optimization finished | best cost: 192.2517136101772, best pos: [1.99996877e+00 5.11467715e-01 1.25276366e+00 9.28463671e+01
 1.20562385e+02 2.95367265e-01 4.63397434e-06 5.83736435e-06
 3.54065986e-06]
2021-01-30 21:45:18,799 - pyswarms.single.local_best - INFO - Optimize for 500 iters with {'c1': 0.1, 'c2': 0.3, 'w': 0.9, 'k': 5, 'p': 2}
2021-01-30 21:45:49,270 - pyswarms.single.local_best - INFO - Optimization finished | best cost: 201.05798392390346, best pos: [1.54321042e+00 7.41452670e-01 1.33516345e+00 9.41246117e+01
 1.29669988e+02 2.51073770e-01 2.41012537e-06 8.71495141e-06
 8.75029181e-06]
2021-01-30 21:45:49,306 - pyswarms.single.local_best - INFO - Optimize for 500 iters with {'c1': 0.1, 'c2': 0.3, 'w': 0.9, 'k': 5, 'p': 2}
2021-01-30 21:46:19,667 - pyswarms.single.local_best - INFO - Optimization finished | best cost: 187.7313190039319, best pos: [1.01171795e+00 4.07977756e-01 9.05964624e-01 9.73154009e+01
 1.23403597e+02 5.06820498e-01 2.35902892e-06 6.44540981e-06
 9.85243590e-06]
2021-01-30 21:46:19,712 - pyswarms.single.local_best - INFO - Optimize for 500 iters with {'c1': 0.1, 'c2': 0.3, 'w': 0.9, 'k': 5, 'p': 2}
2021-01-30 21:46:51,836 - pyswarms.single.local_best - INFO - Optimization finished | best cost: 196.52568716058528, best pos: [1.07726523e+00 5.45854339e-01 1.16327956e+00 9.45282091e+01
 1.25864903e+02 3.75497174e-01 1.04358791e-05 7.21390325e-06
 1.42464823e-05]
2021-01-30 21:46:51,877 - pyswarms.single.local_best - INFO - Optimize for 500 iters with {'c1': 0.1, 'c2': 0.3, 'w': 0.9, 'k': 5, 'p': 2}
2021-01-30 21:47:24,388 - pyswarms.single.local_best - INFO - Optimization finished | best cost: 189.45331154968, best pos: [1.91523722e+00 6.38480814e-01 1.39163256e+00 9.44615652e+01
 1.25635877e+02 2.44033768e-01 4.13187663e-06 1.07570807e-05
 3.52143355e-06]
2021-01-30 21:47:24,430 - pyswarms.single.local_best - INFO - Optimize for 500 iters with {'c1': 0.1, 'c2': 0.3, 'w': 0.9, 'k': 5, 'p': 2}
2021-01-30 21:47:55,304 - pyswarms.single.local_best - INFO - Optimization finished | best cost: 198.79773502237816, best pos: [1.90447902e+00 8.38689864e-01 1.61450799e+00 9.32993186e+01
 1.19946575e+02 1.16867810e-01 1.59727786e-05 1.36696134e-05
 6.93240859e-06]
2021-01-30 21:47:55,343 - pyswarms.single.local_best - INFO - Optimize for 500 iters with {'c1': 0.1, 'c2': 0.3, 'w': 0.9, 'k': 5, 'p': 2}
2021-01-30 21:48:25,005 - pyswarms.single.local_best - INFO - Optimization finished | best cost: 205.33922881952734, best pos: [1.52868931e+00 5.83107583e-01 1.29666563e+00 9.45499022e+01
 1.24876694e+02 2.87023146e-01 9.59415938e-06 7.59000316e-06
 7.58807321e-06]
2021-01-30 21:48:25,042 - pyswarms.single.local_best - INFO - Optimize for 500 iters with {'c1': 0.1, 'c2': 0.3, 'w': 0.9, 'k': 5, 'p': 2}
2021-01-30 21:48:57,376 - pyswarms.single.local_best - INFO - Optimization finished | best cost: 199.7331083021667, best pos: [1.75415729e+00 4.91133339e-01 1.06489097e+00 9.44949536e+01
 1.24823661e+02 3.95064952e-01 7.33302784e-06 1.14652759e-06
 1.89156177e-06]
2021-01-30 21:48:57,415 - pyswarms.single.local_best - INFO - Optimize for 500 iters with {'c1': 0.1, 'c2': 0.3, 'w': 0.9, 'k': 5, 'p': 2}
2021-01-30 21:49:28,967 - pyswarms.single.local_best - INFO - Optimization finished | best cost: 206.0328214756994, best pos: [1.74313041e+00 9.84818844e-01 1.62037882e+00 9.73226910e+01
 1.24005086e+02 1.12458090e-01 9.11156132e-06 1.35200218e-05
 5.90021038e-06]
2021-01-30 21:49:29,005 - pyswarms.single.local_best - INFO - Optimize for 500 iters with {'c1': 0.1, 'c2': 0.3, 'w': 0.9, 'k': 5, 'p': 2}
2021-01-30 21:49:59,451 - pyswarms.single.local_best - INFO - Optimization finished | best cost: 237.19241785704446, best pos: [1.07159310e+00 5.04494710e-01 1.09281375e+00 9.83352256e+01
 1.22321670e+02 3.43302329e-01 9.82630800e-06 9.71705794e-06
 1.47976352e-05]
2021-01-30 21:49:59,493 - pyswarms.single.local_best - INFO - Optimize for 500 iters with {'c1': 0.1, 'c2': 0.3, 'w': 0.9, 'k': 5, 'p': 2}
2021-01-30 21:50:30,981 - pyswarms.single.local_best - INFO - Optimization finished | best cost: 199.4247137807881, best pos: [1.66400957e+00 7.96629327e-01 1.86789277e+00 9.56257683e+01
 1.25192694e+02 1.37203977e-01 1.15200549e-05 4.36125361e-06
 1.18185403e-05]
2021-01-30 21:50:31,023 - pyswarms.single.local_best - INFO - Optimize for 500 iters with {'c1': 0.1, 'c2': 0.3, 'w': 0.9, 'k': 5, 'p': 2}
2021-01-30 21:51:02,829 - pyswarms.single.local_best - INFO - Optimization finished | best cost: 196.01296233994594, best pos: [1.58313544e+00 5.43419978e-01 1.02604877e+00 9.30307634e+01
 1.17590723e+02 3.20117723e-01 2.96695771e-06 1.81441281e-06
 8.71807590e-06]
2021-01-30 21:51:02,868 - pyswarms.single.local_best - INFO - Optimize for 500 iters with {'c1': 0.1, 'c2': 0.3, 'w': 0.9, 'k': 5, 'p': 2}
2021-01-30 21:51:34,060 - pyswarms.single.local_best - INFO - Optimization finished | best cost: 175.81386791396054, best pos: [1.01475375e+00 5.00540793e-01 1.29226858e+00 9.98825003e+01
 1.24004220e+02 3.26801211e-01 1.00108335e-05 9.46720726e-06
 1.42098282e-05]
2021-01-30 21:51:34,097 - pyswarms.single.local_best - INFO - Optimize for 500 iters with {'c1': 0.1, 'c2': 0.3, 'w': 0.9, 'k': 5, 'p': 2}
2021-01-30 21:52:05,226 - pyswarms.single.local_best - INFO - Optimization finished | best cost: 203.66158958186077, best pos: [1.03680469e+00 5.21442353e-01 1.07240215e+00 9.86434515e+01
 1.20717449e+02 3.23496486e-01 3.47278856e-06 1.39442487e-05
 1.71279047e-05]
2021-01-30 21:52:05,267 - pyswarms.single.local_best - INFO - Optimize for 500 iters with {'c1': 0.1, 'c2': 0.3, 'w': 0.9, 'k': 5, 'p': 2}
2021-01-30 21:52:37,933 - pyswarms.single.local_best - INFO - Optimization finished | best cost: 176.22896633289136, best pos: [1.88491476e+00 6.34629199e-01 1.20501805e+00 9.22511308e+01
 1.25147638e+02 3.21379344e-01 4.38761053e-06 8.16325697e-06
 1.49636267e-06]
2021-01-30 21:52:37,975 - pyswarms.single.local_best - INFO - Optimize for 500 iters with {'c1': 0.1, 'c2': 0.3, 'w': 0.9, 'k': 5, 'p': 2}
2021-01-30 21:53:08,551 - pyswarms.single.local_best - INFO - Optimization finished | best cost: 192.39717512146234, best pos: [1.32097125e+00 5.11244425e-01 1.20883824e+00 9.90956560e+01
 1.20207805e+02 2.74925320e-01 9.90616181e-07 7.35200124e-06
 1.01263348e-05]
2021-01-30 21:53:08,589 - pyswarms.single.local_best - INFO - Optimize for 500 iters with {'c1': 0.1, 'c2': 0.3, 'w': 0.9, 'k': 5, 'p': 2}
2021-01-30 21:53:40,557 - pyswarms.single.local_best - INFO - Optimization finished | best cost: 193.42790929937166, best pos: [1.34886916e+00 4.63320851e-01 9.87263392e-01 9.14093297e+01
 1.18082077e+02 3.97250866e-01 4.97882018e-06 2.63827310e-06
 1.24794077e-05]
2021-01-30 21:53:40,592 - pyswarms.single.local_best - INFO - Optimize for 500 iters with {'c1': 0.1, 'c2': 0.3, 'w': 0.9, 'k': 5, 'p': 2}
2021-01-30 21:54:12,734 - pyswarms.single.local_best - INFO - Optimization finished | best cost: 214.44349126198156, best pos: [1.55258843e+00 6.93860373e-01 1.56729598e+00 1.00489996e+02
 1.25678581e+02 1.85691232e-01 1.31026383e-07 9.12484010e-06
 8.50926405e-06]
2021-01-30 21:54:12,769 - pyswarms.single.local_best - INFO - Optimize for 500 iters with {'c1': 0.1, 'c2': 0.3, 'w': 0.9, 'k': 5, 'p': 2}
2021-01-30 21:54:44,828 - pyswarms.single.local_best - INFO - Optimization finished | best cost: 196.1861641441551, best pos: [1.11923791e+00 7.27538929e-01 1.42320561e+00 9.81803778e+01
 1.23867666e+02 2.24479886e-01 7.64872285e-06 1.41773148e-05
 1.52717097e-05]
2021-01-30 21:54:44,868 - pyswarms.single.local_best - INFO - Optimize for 500 iters with {'c1': 0.1, 'c2': 0.3, 'w': 0.9, 'k': 5, 'p': 2}
2021-01-30 21:55:15,226 - pyswarms.single.local_best - INFO - Optimization finished | best cost: 209.42638060568117, best pos: [1.38192333e+00 5.19055994e-01 1.19299732e+00 9.44550808e+01
 1.21589232e+02 3.17833562e-01 3.56719764e-06 1.49441689e-05
 9.09194522e-06]
2021-01-30 21:55:15,265 - pyswarms.single.local_best - INFO - Optimize for 500 iters with {'c1': 0.1, 'c2': 0.3, 'w': 0.9, 'k': 5, 'p': 2}
2021-01-30 21:55:45,494 - pyswarms.single.local_best - INFO - Optimization finished | best cost: 188.10320738089538, best pos: [1.89904406e+00 8.06565076e-01 1.45849385e+00 9.14594156e+01
 1.22546648e+02 1.67386995e-01 3.90050793e-06 5.17311366e-06
 8.89373494e-06]
2021-01-30 21:55:45,536 - pyswarms.single.local_best - INFO - Optimize for 500 iters with {'c1': 0.1, 'c2': 0.3, 'w': 0.9, 'k': 5, 'p': 2}
2021-01-30 21:56:17,688 - pyswarms.single.local_best - INFO - Optimization finished | best cost: 206.30456266861, best pos: [1.59965668e+00 5.09663713e-01 1.02239378e+00 9.05330534e+01
 1.24803974e+02 4.17498615e-01 3.10452561e-07 1.09082712e-05
 7.23246491e-06]
2021-01-30 21:56:17,730 - pyswarms.single.local_best - INFO - Optimize for 500 iters with {'c1': 0.1, 'c2': 0.3, 'w': 0.9, 'k': 5, 'p': 2}
2021-01-30 21:56:48,890 - pyswarms.single.local_best - INFO - Optimization finished | best cost: 200.53412675236459, best pos: [1.74210786e+00 7.42298568e-01 1.41961417e+00 9.09913076e+01
 1.24567231e+02 2.17095162e-01 7.05603877e-06 5.70813043e-06
 1.01676579e-05]
2021-01-30 21:56:48,929 - pyswarms.single.local_best - INFO - Optimize for 500 iters with {'c1': 0.1, 'c2': 0.3, 'w': 0.9, 'k': 5, 'p': 2}
2021-01-30 21:57:19,802 - pyswarms.single.local_best - INFO - Optimization finished | best cost: 179.41181754418628, best pos: [1.64470089e+00 8.29780828e-01 1.62453421e+00 9.37829170e+01
 1.21550260e+02 1.42780903e-01 2.76478776e-07 1.47140520e-05
 9.74571655e-06]
2021-01-30 21:57:19,840 - pyswarms.single.local_best - INFO - Optimize for 500 iters with {'c1': 0.1, 'c2': 0.3, 'w': 0.9, 'k': 5, 'p': 2}
2021-01-30 21:57:52,833 - pyswarms.single.local_best - INFO - Optimization finished | best cost: 212.78389034158016, best pos: [1.85307823e+00 8.45882688e-01 1.63941988e+00 1.00118807e+02
 1.21147043e+02 9.64022597e-02 7.20704901e-06 1.89102173e-06
 7.01921295e-06]
2021-01-30 21:57:52,872 - pyswarms.single.local_best - INFO - Optimize for 500 iters with {'c1': 0.1, 'c2': 0.3, 'w': 0.9, 'k': 5, 'p': 2}
2021-01-30 21:58:24,725 - pyswarms.single.local_best - INFO - Optimization finished | best cost: 178.8782393885936, best pos: [1.30965150e+00 4.05273659e-01 1.24656282e+00 1.00980297e+02
 1.19459141e+02 2.63049961e-01 8.79185443e-06 1.09709009e-05
 7.86202597e-06]
2021-01-30 21:58:24,767 - pyswarms.single.local_best - INFO - Optimize for 500 iters with {'c1': 0.1, 'c2': 0.3, 'w': 0.9, 'k': 5, 'p': 2}
2021-01-30 21:58:54,852 - pyswarms.single.local_best - INFO - Optimization finished | best cost: 198.08778958168259, best pos: [1.61662843e+00 7.54502234e-01 1.73860990e+00 9.69883864e+01
 1.25917080e+02 1.67306659e-01 2.06583290e-06 1.24738895e-05
 8.35884116e-06]
2021-01-30 21:58:54,893 - pyswarms.single.local_best - INFO - Optimize for 500 iters with {'c1': 0.1, 'c2': 0.3, 'w': 0.9, 'k': 5, 'p': 2}
2021-01-30 21:59:26,551 - pyswarms.single.local_best - INFO - Optimization finished | best cost: 188.63371327860915, best pos: [1.50783201e+00 6.62588101e-01 1.40722455e+00 9.83062885e+01
 1.19479200e+02 1.78717973e-01 5.58796613e-07 1.18855820e-05
 1.10452282e-05]
2021-01-30 21:59:26,593 - pyswarms.single.local_best - INFO - Optimize for 500 iters with {'c1': 0.1, 'c2': 0.3, 'w': 0.9, 'k': 5, 'p': 2}
2021-01-30 21:59:57,499 - pyswarms.single.local_best - INFO - Optimization finished | best cost: 191.5721401658759, best pos: [1.04491554e+00 3.47254882e-01 8.03033950e-01 9.71588033e+01
 1.21532915e+02 5.77365653e-01 6.31774315e-06 1.13069459e-05
 3.73725654e-06]
2021-01-30 21:59:57,538 - pyswarms.single.local_best - INFO - Optimize for 500 iters with {'c1': 0.1, 'c2': 0.3, 'w': 0.9, 'k': 5, 'p': 2}
2021-01-30 22:00:29,644 - pyswarms.single.local_best - INFO - Optimization finished | best cost: 187.3345921559452, best pos: [1.03858215e+00 4.22993964e-01 9.27524199e-01 9.42954873e+01
 1.21617196e+02 4.49196937e-01 7.64904145e-06 8.24469534e-06
 1.69625987e-05]
2021-01-30 22:00:29,686 - pyswarms.single.local_best - INFO - Optimize for 500 iters with {'c1': 0.1, 'c2': 0.3, 'w': 0.9, 'k': 5, 'p': 2}
2021-01-30 22:01:01,483 - pyswarms.single.local_best - INFO - Optimization finished | best cost: 197.9994674630709, best pos: [1.72361053e+00 7.34618912e-01 1.35379937e+00 9.08888919e+01
 1.25072386e+02 2.35385809e-01 4.37327931e-06 1.62997322e-05
 6.50828230e-06]
2021-01-30 22:01:01,521 - pyswarms.single.local_best - INFO - Optimize for 500 iters with {'c1': 0.1, 'c2': 0.3, 'w': 0.9, 'k': 5, 'p': 2}
2021-01-30 22:01:33,624 - pyswarms.single.local_best - INFO - Optimization finished | best cost: 200.15333661090168, best pos: [1.90732585e+00 5.68589903e-01 1.24914478e+00 9.38297413e+01
 1.21644198e+02 2.67411805e-01 5.86254440e-07 3.76961729e-06
 5.67911061e-06]
2021-01-30 22:01:33,663 - pyswarms.single.local_best - INFO - Optimize for 500 iters with {'c1': 0.1, 'c2': 0.3, 'w': 0.9, 'k': 5, 'p': 2}
2021-01-30 22:02:05,756 - pyswarms.single.local_best - INFO - Optimization finished | best cost: 189.63302283146152, best pos: [1.64338331e+00 4.90204761e-01 1.00821744e+00 9.07613231e+01
 1.24829151e+02 4.40589293e-01 1.15447304e-06 1.04588615e-05
 4.42538076e-06]
2021-01-30 22:02:05,797 - pyswarms.single.local_best - INFO - Optimize for 500 iters with {'c1': 0.1, 'c2': 0.3, 'w': 0.9, 'k': 5, 'p': 2}
2021-01-30 22:02:37,654 - pyswarms.single.local_best - INFO - Optimization finished | best cost: 203.01963976128982, best pos: [1.40549105e+00 8.91888120e-01 1.93736426e+00 9.91211927e+01
 1.24649643e+02 1.00419025e-01 5.84114790e-06 1.63855800e-05
 1.63104231e-05]
2021-01-30 22:02:37,687 - pyswarms.single.local_best - INFO - Optimize for 500 iters with {'c1': 0.1, 'c2': 0.3, 'w': 0.9, 'k': 5, 'p': 2}
2021-01-30 22:03:10,696 - pyswarms.single.local_best - INFO - Optimization finished | best cost: 192.4299118606033, best pos: [1.22880120e+00 7.53979147e-01 1.53010208e+00 9.88714924e+01
 1.23809284e+02 1.81577867e-01 1.16387466e-05 1.49361070e-05
 1.31033369e-05]
2021-01-30 22:03:10,735 - pyswarms.single.local_best - INFO - Optimize for 500 iters with {'c1': 0.1, 'c2': 0.3, 'w': 0.9, 'k': 5, 'p': 2}
2021-01-30 22:03:43,076 - pyswarms.single.local_best - INFO - Optimization finished | best cost: 208.78369072650324, best pos: [1.77754744e+00 9.17804845e-01 1.52410844e+00 9.39789672e+01
 1.25261746e+02 1.29816820e-01 1.19047646e-05 9.09787679e-06
 8.47550702e-06]
2021-01-30 22:03:43,120 - pyswarms.single.local_best - INFO - Optimize for 500 iters with {'c1': 0.1, 'c2': 0.3, 'w': 0.9, 'k': 5, 'p': 2}
2021-01-30 22:04:14,744 - pyswarms.single.local_best - INFO - Optimization finished | best cost: 209.05632169895503, best pos: [1.76320071e+00 8.32697035e-01 1.49240282e+00 9.30056091e+01
 1.23150328e+02 1.38091357e-01 3.39542400e-06 6.12101325e-06
 1.33434912e-05]
2021-01-30 22:04:14,783 - pyswarms.single.local_best - INFO - Optimize for 500 iters with {'c1': 0.1, 'c2': 0.3, 'w': 0.9, 'k': 5, 'p': 2}
2021-01-30 22:04:46,455 - pyswarms.single.local_best - INFO - Optimization finished | best cost: 190.34340633046406, best pos: [1.04233546e+00 5.41292269e-01 9.76387967e-01 9.05679840e+01
 1.24672517e+02 4.54987141e-01 2.21476160e-06 5.66392087e-06
 1.55593854e-05]
2021-01-30 22:04:46,496 - pyswarms.single.local_best - INFO - Optimize for 500 iters with {'c1': 0.1, 'c2': 0.3, 'w': 0.9, 'k': 5, 'p': 2}
2021-01-30 22:05:17,841 - pyswarms.single.local_best - INFO - Optimization finished | best cost: 194.9367577807924, best pos: [1.75967978e+00 4.73254318e-01 1.09149161e+00 9.39958697e+01
 1.20816871e+02 3.42805492e-01 1.65700210e-06 5.25315768e-06
 4.89886187e-06]
2021-01-30 22:05:17,885 - pyswarms.single.local_best - INFO - Optimize for 500 iters with {'c1': 0.1, 'c2': 0.3, 'w': 0.9, 'k': 5, 'p': 2}
2021-01-30 22:05:49,083 - pyswarms.single.local_best - INFO - Optimization finished | best cost: 197.5628470199239, best pos: [1.71965291e+00 6.05530261e-01 1.55003876e+00 9.92019298e+01
 1.21376440e+02 1.52778802e-01 5.00453545e-06 9.27439733e-06
 8.87198615e-06]
2021-01-30 22:05:49,124 - pyswarms.single.local_best - INFO - Optimize for 500 iters with {'c1': 0.1, 'c2': 0.3, 'w': 0.9, 'k': 5, 'p': 2}
2021-01-30 22:06:19,078 - pyswarms.single.local_best - INFO - Optimization finished | best cost: 229.36666455731645, best pos: [1.72061122e+00 6.00061759e-01 1.36977454e+00 9.42569372e+01
 1.24910783e+02 2.38911513e-01 1.00286287e-05 7.57048053e-06
 9.41001571e-06]
2021-01-30 22:06:19,120 - pyswarms.single.local_best - INFO - Optimize for 500 iters with {'c1': 0.1, 'c2': 0.3, 'w': 0.9, 'k': 5, 'p': 2}
2021-01-30 22:06:49,850 - pyswarms.single.local_best - INFO - Optimization finished | best cost: 191.7979522819883, best pos: [1.25519645e+00 6.47895834e-01 1.39027510e+00 9.45786627e+01
 1.23167675e+02 2.39134788e-01 4.82158679e-06 9.52163719e-06
 1.72362121e-05]
2021-01-30 22:06:49,890 - pyswarms.single.local_best - INFO - Optimize for 500 iters with {'c1': 0.1, 'c2': 0.3, 'w': 0.9, 'k': 5, 'p': 2}
2021-01-30 22:07:22,296 - pyswarms.single.local_best - INFO - Optimization finished | best cost: 178.09420478038186, best pos: [1.04755145e+00 4.47417422e-01 1.19481862e+00 9.45859857e+01
 1.30576420e+02 5.14271647e-01 8.87369284e-06 5.01829780e-06
 1.01358006e-05]
2021-01-30 22:07:22,338 - pyswarms.single.local_best - INFO - Optimize for 500 iters with {'c1': 0.1, 'c2': 0.3, 'w': 0.9, 'k': 5, 'p': 2}
2021-01-30 22:07:52,255 - pyswarms.single.local_best - INFO - Optimization finished | best cost: 196.94608426477916, best pos: [1.45383860e+00 8.77760614e-01 1.83797812e+00 9.91601597e+01
 1.24443382e+02 1.18161273e-01 1.38440116e-09 9.85509461e-06
 1.46782863e-05]
2021-01-30 22:07:52,293 - pyswarms.single.local_best - INFO - Optimize for 500 iters with {'c1': 0.1, 'c2': 0.3, 'w': 0.9, 'k': 5, 'p': 2}
2021-01-30 22:08:24,774 - pyswarms.single.local_best - INFO - Optimization finished | best cost: 188.7630603186853, best pos: [1.79355794e+00 4.72531545e-01 9.53593053e-01 9.12667544e+01
 1.18746339e+02 3.67432386e-01 1.45660203e-05 8.18904360e-06
 2.99093809e-06]
2021-01-30 22:08:24,815 - pyswarms.single.local_best - INFO - Optimize for 500 iters with {'c1': 0.1, 'c2': 0.3, 'w': 0.9, 'k': 5, 'p': 2}
2021-01-30 22:08:55,527 - pyswarms.single.local_best - INFO - Optimization finished | best cost: 200.43255446641314, best pos: [1.44978554e+00 6.16126733e-01 1.34322318e+00 9.43589285e+01
 1.24136674e+02 2.53167182e-01 6.29064464e-06 1.70736760e-05
 1.04486692e-05]
2021-01-30 22:08:55,570 - pyswarms.single.local_best - INFO - Optimize for 500 iters with {'c1': 0.1, 'c2': 0.3, 'w': 0.9, 'k': 5, 'p': 2}
2021-01-30 22:09:27,409 - pyswarms.single.local_best - INFO - Optimization finished | best cost: 195.98030726244696, best pos: [1.11233431e+00 5.95901224e-01 1.30656442e+00 9.85758348e+01
 1.21559909e+02 2.56666954e-01 8.18311208e-06 1.14569038e-05
 1.35992286e-05]
2021-01-30 22:09:27,450 - pyswarms.single.local_best - INFO - Optimize for 500 iters with {'c1': 0.1, 'c2': 0.3, 'w': 0.9, 'k': 5, 'p': 2}
2021-01-30 22:09:59,162 - pyswarms.single.local_best - INFO - Optimization finished | best cost: 188.49169967271814, best pos: [1.36264922e+00 3.61936910e-01 1.22426968e+00 9.87311840e+01
 1.21987958e+02 3.30791342e-01 2.13116805e-06 1.15398413e-05
 8.18350189e-06]
2021-01-30 22:09:59,202 - pyswarms.single.local_best - INFO - Optimize for 500 iters with {'c1': 0.1, 'c2': 0.3, 'w': 0.9, 'k': 5, 'p': 2}
2021-01-30 22:10:30,419 - pyswarms.single.local_best - INFO - Optimization finished | best cost: 191.70022015915515, best pos: [1.32282005e+00 5.23458759e-01 1.20603529e+00 9.78186990e+01
 1.23436790e+02 3.05022191e-01 5.73579239e-06 7.75487880e-06
 8.51689739e-06]
2021-01-30 22:10:30,461 - pyswarms.single.local_best - INFO - Optimize for 500 iters with {'c1': 0.1, 'c2': 0.3, 'w': 0.9, 'k': 5, 'p': 2}
2021-01-30 22:11:02,705 - pyswarms.single.local_best - INFO - Optimization finished | best cost: 197.81236842447655, best pos: [1.37867943e+00 5.44243726e-01 1.28692879e+00 9.63128701e+01
 1.23095731e+02 2.81296966e-01 8.26259317e-07 9.87743623e-06
 1.03847295e-05]
2021-01-30 22:11:02,741 - pyswarms.single.local_best - INFO - Optimize for 500 iters with {'c1': 0.1, 'c2': 0.3, 'w': 0.9, 'k': 5, 'p': 2}
2021-01-30 22:11:34,544 - pyswarms.single.local_best - INFO - Optimization finished | best cost: 187.609906136787, best pos: [1.14321149e+00 5.15387667e-01 1.25227616e+00 1.02036922e+02
 1.23512998e+02 2.86180040e-01 3.17933322e-06 8.69472291e-06
 1.22883154e-05]
2021-01-30 22:11:34,585 - pyswarms.single.local_best - INFO - Optimize for 500 iters with {'c1': 0.1, 'c2': 0.3, 'w': 0.9, 'k': 5, 'p': 2}
2021-01-30 22:12:06,061 - pyswarms.single.local_best - INFO - Optimization finished | best cost: 203.5320271296623, best pos: [1.06631451e+00 5.78122807e-01 1.14247064e+00 9.89974157e+01
 1.23906143e+02 3.11390219e-01 1.61485545e-06 1.60349938e-05
 1.40728430e-05]
2021-01-30 22:12:06,098 - pyswarms.single.local_best - INFO - Optimize for 500 iters with {'c1': 0.1, 'c2': 0.3, 'w': 0.9, 'k': 5, 'p': 2}
2021-01-30 22:12:37,539 - pyswarms.single.local_best - INFO - Optimization finished | best cost: 192.60425862601437, best pos: [1.94191491e+00 6.66602284e-01 1.04536315e+00 9.04592365e+01
 1.24784328e+02 3.36671772e-01 6.51470225e-06 7.40533419e-06
 1.92647682e-06]
2021-01-30 22:12:37,586 - pyswarms.single.local_best - INFO - Optimize for 500 iters with {'c1': 0.1, 'c2': 0.3, 'w': 0.9, 'k': 5, 'p': 2}
2021-01-30 22:13:09,227 - pyswarms.single.local_best - INFO - Optimization finished | best cost: 252.31907756881623, best pos: [1.31339622e+00 3.08016827e-01 9.48724731e-01 9.88907290e+01
 1.09462729e+02 3.90909503e-01 7.94224703e-07 1.00312024e-06
 1.95233423e-06]
2021-01-30 22:13:09,268 - pyswarms.single.local_best - INFO - Optimize for 500 iters with {'c1': 0.1, 'c2': 0.3, 'w': 0.9, 'k': 5, 'p': 2}
2021-01-30 22:13:37,938 - pyswarms.single.local_best - INFO - Optimization finished | best cost: 244.58013380419192, best pos: [1.81136712e+00 7.65973400e-01 9.98745818e-01 9.44678432e+01
 1.10197072e+02 3.28814016e-01 2.22634002e-06 1.22207104e-06
 1.39296599e-07]
2021-01-30 22:13:37,978 - pyswarms.single.local_best - INFO - Optimize for 500 iters with {'c1': 0.1, 'c2': 0.3, 'w': 0.9, 'k': 5, 'p': 2}
2021-01-30 22:14:07,498 - pyswarms.single.local_best - INFO - Optimization finished | best cost: 260.8004267767471, best pos: [1.63127026e+00 7.32121695e-01 1.02375907e+00 9.93909271e+01
 1.15447782e+02 3.10565835e-01 1.00999753e-06 5.50919825e-07
 7.93322215e-07]
2021-01-30 22:14:07,534 - pyswarms.single.local_best - INFO - Optimize for 500 iters with {'c1': 0.1, 'c2': 0.3, 'w': 0.9, 'k': 5, 'p': 2}
2021-01-30 22:14:37,829 - pyswarms.single.local_best - INFO - Optimization finished | best cost: 251.71486245122495, best pos: [1.45162980e+00 5.42549817e-01 1.20655116e+00 9.92674668e+01
 1.10696781e+02 2.24926671e-01 2.03117103e-06 3.13494660e-06
 2.47403976e-06]
2021-01-30 22:14:37,869 - pyswarms.single.local_best - INFO - Optimize for 500 iters with {'c1': 0.1, 'c2': 0.3, 'w': 0.9, 'k': 5, 'p': 2}
2021-01-30 22:15:09,141 - pyswarms.single.local_best - INFO - Optimization finished | best cost: 266.18809280127846, best pos: [1.79703064e+00 1.04478098e+00 1.42022162e+00 9.67472527e+01
 1.15800034e+02 1.59402722e-01 3.13834066e-06 1.24075142e-06
 1.09035507e-06]
2021-01-30 22:15:09,183 - pyswarms.single.local_best - INFO - Optimize for 500 iters with {'c1': 0.1, 'c2': 0.3, 'w': 0.9, 'k': 5, 'p': 2}
2021-01-30 22:15:39,441 - pyswarms.single.local_best - INFO - Optimization finished | best cost: 239.52895417908655, best pos: [1.35841741e+00 3.34021170e-01 8.48342534e-01 9.84757164e+01
 1.10892866e+02 4.54348462e-01 7.41223221e-07 7.42953764e-08
 1.87623040e-06]
2021-01-30 22:15:39,482 - pyswarms.single.local_best - INFO - Optimize for 500 iters with {'c1': 0.1, 'c2': 0.3, 'w': 0.9, 'k': 5, 'p': 2}
2021-01-30 22:16:10,625 - pyswarms.single.local_best - INFO - Optimization finished | best cost: 243.42254967935972, best pos: [1.29972327e+00 5.37482763e-01 1.01949913e+00 9.66780823e+01
 1.08575115e+02 3.25749332e-01 1.35662241e-06 9.55586410e-07
 2.48926772e-06]
2021-01-30 22:16:10,664 - pyswarms.single.local_best - INFO - Optimize for 500 iters with {'c1': 0.1, 'c2': 0.3, 'w': 0.9, 'k': 5, 'p': 2}
2021-01-30 22:16:41,843 - pyswarms.single.local_best - INFO - Optimization finished | best cost: 269.0280690113833, best pos: [1.73511967e+00 6.33452682e-01 9.53087838e-01 9.33579562e+01
 1.08732034e+02 3.68087871e-01 1.69418079e-06 3.84156713e-07
 8.81337802e-07]
2021-01-30 22:16:41,883 - pyswarms.single.local_best - INFO - Optimize for 500 iters with {'c1': 0.1, 'c2': 0.3, 'w': 0.9, 'k': 5, 'p': 2}
2021-01-30 22:17:12,007 - pyswarms.single.local_best - INFO - Optimization finished | best cost: 253.87302805830996, best pos: [1.73573686e+00 8.06697459e-01 1.20343011e+00 9.54188653e+01
 1.15689356e+02 2.37114810e-01 2.99465303e-06 1.50678012e-06
 1.12460280e-06]
2021-01-30 22:17:12,046 - pyswarms.single.local_best - INFO - Optimize for 500 iters with {'c1': 0.1, 'c2': 0.3, 'w': 0.9, 'k': 5, 'p': 2}
2021-01-30 22:17:42,449 - pyswarms.single.local_best - INFO - Optimization finished | best cost: 246.63693115262072, best pos: [1.55480091e+00 4.31721637e-01 8.01193588e-01 9.37044353e+01
 1.09703210e+02 4.89141761e-01 3.35289037e-06 2.18308290e-06
 1.65878729e-07]
2021-01-30 22:17:42,491 - pyswarms.single.local_best - INFO - Optimize for 500 iters with {'c1': 0.1, 'c2': 0.3, 'w': 0.9, 'k': 5, 'p': 2}
2021-01-30 22:18:13,277 - pyswarms.single.local_best - INFO - Optimization finished | best cost: 253.08765655452515, best pos: [1.58010399e+00 6.48528639e-01 1.07550956e+00 9.61224961e+01
 1.07879279e+02 2.82544901e-01 2.54973042e-06 1.96673083e-06
 8.35679811e-07]
2021-01-30 22:18:13,317 - pyswarms.single.local_best - INFO - Optimize for 500 iters with {'c1': 0.1, 'c2': 0.3, 'w': 0.9, 'k': 5, 'p': 2}
2021-01-30 22:18:44,237 - pyswarms.single.local_best - INFO - Optimization finished | best cost: 219.89884218351716, best pos: [1.30515042e+00 4.09065456e-01 8.39316767e-01 9.67542883e+01
 1.09506727e+02 4.67142474e-01 5.02796877e-08 1.86365503e-06
 1.32932018e-06]
2021-01-30 22:18:44,279 - pyswarms.single.local_best - INFO - Optimize for 500 iters with {'c1': 0.1, 'c2': 0.3, 'w': 0.9, 'k': 5, 'p': 2}
2021-01-30 22:19:13,532 - pyswarms.single.local_best - INFO - Optimization finished | best cost: 242.3491128239592, best pos: [1.18032210e+00 6.53780905e-01 7.59118992e-01 9.29741363e+01
 1.14972120e+02 4.72303889e-01 7.22758744e-08 1.71613680e-06
 2.54883396e-06]
2021-01-30 22:19:13,572 - pyswarms.single.local_best - INFO - Optimize for 500 iters with {'c1': 0.1, 'c2': 0.3, 'w': 0.9, 'k': 5, 'p': 2}
2021-01-30 22:19:45,586 - pyswarms.single.local_best - INFO - Optimization finished | best cost: 261.0432886350081, best pos: [1.94335897e+00 6.53644077e-01 1.34996277e+00 9.70890458e+01
 1.09259837e+02 1.73910309e-01 1.41783472e-06 2.01862671e-06
 1.51496690e-06]
2021-01-30 22:19:45,634 - pyswarms.single.local_best - INFO - Optimize for 500 iters with {'c1': 0.1, 'c2': 0.3, 'w': 0.9, 'k': 5, 'p': 2}
2021-01-30 22:20:15,227 - pyswarms.single.local_best - INFO - Optimization finished | best cost: 224.50459876653875, best pos: [1.68794105e+00 8.74214037e-01 1.35815847e+00 9.58138577e+01
 1.07077452e+02 1.57144149e-01 1.02491642e-06 1.25617992e-07
 2.15260375e-06]
2021-01-30 22:20:15,269 - pyswarms.single.local_best - INFO - Optimize for 500 iters with {'c1': 0.1, 'c2': 0.3, 'w': 0.9, 'k': 5, 'p': 2}
2021-01-30 22:20:45,676 - pyswarms.single.local_best - INFO - Optimization finished | best cost: 254.592264886968, best pos: [1.62423383e+00 8.88617550e-01 1.22318525e+00 9.61061340e+01
 1.16682979e+02 2.31449469e-01 2.85230068e-06 6.02112995e-07
 1.35592247e-06]
2021-01-30 22:20:45,718 - pyswarms.single.local_best - INFO - Optimize for 500 iters with {'c1': 0.1, 'c2': 0.3, 'w': 0.9, 'k': 5, 'p': 2}
2021-01-30 22:21:16,040 - pyswarms.single.local_best - INFO - Optimization finished | best cost: 232.25175667290452, best pos: [1.60855502e+00 7.17572999e-01 1.12948711e+00 9.66290704e+01
 1.09076658e+02 2.44068044e-01 2.02818317e-06 6.06452070e-07
 1.44798942e-06]
2021-01-30 22:21:16,081 - pyswarms.single.local_best - INFO - Optimize for 500 iters with {'c1': 0.1, 'c2': 0.3, 'w': 0.9, 'k': 5, 'p': 2}
2021-01-30 22:21:47,737 - pyswarms.single.local_best - INFO - Optimization finished | best cost: 226.76616635398435, best pos: [1.22210897e+00 5.99517029e-01 8.46138976e-01 9.64719447e+01
 1.09090761e+02 4.34153134e-01 1.30312486e-06 6.81389647e-07
 1.34802595e-06]
2021-01-30 22:21:47,780 - pyswarms.single.local_best - INFO - Optimize for 500 iters with {'c1': 0.1, 'c2': 0.3, 'w': 0.9, 'k': 5, 'p': 2}
2021-01-30 22:22:18,514 - pyswarms.single.local_best - INFO - Optimization finished | best cost: 241.3042904011248, best pos: [1.63182099e+00 3.60505488e-01 1.13093444e+00 9.91434840e+01
 1.08864124e+02 2.61807374e-01 1.67260578e-07 7.54311945e-07
 1.99574089e-06]
2021-01-30 22:22:18,554 - pyswarms.single.local_best - INFO - Optimize for 500 iters with {'c1': 0.1, 'c2': 0.3, 'w': 0.9, 'k': 5, 'p': 2}
2021-01-30 22:22:47,843 - pyswarms.single.local_best - INFO - Optimization finished | best cost: 245.1765531105434, best pos: [1.90493801e+00 7.10675583e-01 1.15302334e+00 9.37098724e+01
 1.06633881e+02 2.39660468e-01 1.53997907e-06 8.28496693e-07
 1.27352360e-06]
2021-01-30 22:22:47,883 - pyswarms.single.local_best - INFO - Optimize for 500 iters with {'c1': 0.1, 'c2': 0.3, 'w': 0.9, 'k': 5, 'p': 2}
2021-01-30 22:23:19,509 - pyswarms.single.local_best - INFO - Optimization finished | best cost: 249.6879554280991, best pos: [1.50929717e+00 1.23301034e+00 1.55967348e+00 9.75401823e+01
 1.17441941e+02 1.20477378e-01 1.49092074e-06 2.04998197e-06
 2.30558238e-06]
2021-01-30 22:23:19,556 - pyswarms.single.local_best - INFO - Optimize for 500 iters with {'c1': 0.1, 'c2': 0.3, 'w': 0.9, 'k': 5, 'p': 2}
2021-01-30 22:23:50,384 - pyswarms.single.local_best - INFO - Optimization finished | best cost: 259.14138099561467, best pos: [1.84943161e+00 7.31931744e-01 1.11532351e+00 9.62027792e+01
 1.07726769e+02 2.41064668e-01 1.33451939e-06 1.08043369e-07
 1.17349035e-06]
2021-01-30 22:23:50,427 - pyswarms.single.local_best - INFO - Optimize for 500 iters with {'c1': 0.1, 'c2': 0.3, 'w': 0.9, 'k': 5, 'p': 2}
2021-01-30 22:24:21,166 - pyswarms.single.local_best - INFO - Optimization finished | best cost: 241.54004877065785, best pos: [1.68127502e+00 8.97760650e-01 1.30197315e+00 9.81163613e+01
 1.15049989e+02 2.12653732e-01 3.98657817e-07 8.90614620e-07
 1.34680300e-06]
2021-01-30 22:24:21,204 - pyswarms.single.local_best - INFO - Optimize for 500 iters with {'c1': 0.1, 'c2': 0.3, 'w': 0.9, 'k': 5, 'p': 2}
2021-01-30 22:24:50,663 - pyswarms.single.local_best - INFO - Optimization finished | best cost: 232.17227143469418, best pos: [1.51447774e+00 5.90289718e-01 1.02581408e+00 9.72756580e+01
 1.06842283e+02 3.22854416e-01 2.55465768e-07 6.34236068e-07
 1.15756029e-06]
2021-01-30 22:24:50,704 - pyswarms.single.local_best - INFO - Optimize for 500 iters with {'c1': 0.1, 'c2': 0.3, 'w': 0.9, 'k': 5, 'p': 2}
2021-01-30 22:25:19,882 - pyswarms.single.local_best - INFO - Optimization finished | best cost: 274.3382016346622, best pos: [1.32687698e+00 7.56272173e-01 1.12063611e+00 9.70389903e+01
 1.09008649e+02 2.54379105e-01 3.37715574e-06 1.16549195e-06
 1.87476920e-06]
2021-01-30 22:25:19,923 - pyswarms.single.local_best - INFO - Optimize for 500 iters with {'c1': 0.1, 'c2': 0.3, 'w': 0.9, 'k': 5, 'p': 2}
2021-01-30 22:25:50,654 - pyswarms.single.local_best - INFO - Optimization finished | best cost: 253.05816002727317, best pos: [1.95937074e+00 9.03804529e-01 1.26766115e+00 9.28310818e+01
 1.16017780e+02 2.16363187e-01 2.40428457e-06 1.06450202e-06
 1.26384368e-06]
2021-01-30 22:25:50,696 - pyswarms.single.local_best - INFO - Optimize for 500 iters with {'c1': 0.1, 'c2': 0.3, 'w': 0.9, 'k': 5, 'p': 2}
2021-01-30 22:26:21,408 - pyswarms.single.local_best - INFO - Optimization finished | best cost: 240.77188167958704, best pos: [1.85044798e+00 6.97874821e-01 1.19936770e+00 9.69469852e+01
 1.10126960e+02 2.20761477e-01 2.54688291e-06 7.90759390e-07
 1.02736891e-06]
2021-01-30 22:26:21,449 - pyswarms.single.local_best - INFO - Optimize for 500 iters with {'c1': 0.1, 'c2': 0.3, 'w': 0.9, 'k': 5, 'p': 2}
2021-01-30 22:26:50,006 - pyswarms.single.local_best - INFO - Optimization finished | best cost: 240.68184837541042, best pos: [9.02345983e-01 1.10086050e+00 7.92003740e-01 1.01341916e+02
 1.34969647e+02 2.95603360e-01 3.13036362e-06 1.17661427e-06
 2.07819473e-06]
2021-01-30 22:26:50,046 - pyswarms.single.local_best - INFO - Optimize for 500 iters with {'c1': 0.1, 'c2': 0.3, 'w': 0.9, 'k': 5, 'p': 2}
2021-01-30 22:27:21,945 - pyswarms.single.local_best - INFO - Optimization finished | best cost: 250.2896625597416, best pos: [1.48275829e+00 1.26179137e-01 1.12929372e+00 9.82458652e+01
 1.04275796e+02 2.64842022e-01 1.65966288e-06 3.34722502e-06
 1.34259600e-06]
2021-01-30 22:27:21,984 - pyswarms.single.local_best - INFO - Optimize for 500 iters with {'c1': 0.1, 'c2': 0.3, 'w': 0.9, 'k': 5, 'p': 2}
2021-01-30 22:27:52,292 - pyswarms.single.local_best - INFO - Optimization finished | best cost: 270.47736021369474, best pos: [1.92951863e+00 4.19482158e-01 1.60750281e+00 9.72234720e+01
 1.06043702e+02 8.96233690e-02 3.23649883e-06 1.79555948e-07
 3.23811630e-06]
2021-01-30 22:27:52,335 - pyswarms.single.local_best - INFO - Optimize for 500 iters with {'c1': 0.1, 'c2': 0.3, 'w': 0.9, 'k': 5, 'p': 2}
2021-01-30 22:28:22,901 - pyswarms.single.local_best - INFO - Optimization finished | best cost: 251.40419825097862, best pos: [1.81227498e+00 8.14384993e-01 1.31435172e+00 9.82617839e+01
 1.09570799e+02 1.84738838e-01 1.88873733e-07 8.41847087e-07
 1.34894904e-06]
2021-01-30 22:28:22,946 - pyswarms.single.local_best - INFO - Optimize for 500 iters with {'c1': 0.1, 'c2': 0.3, 'w': 0.9, 'k': 5, 'p': 2}
2021-01-30 22:28:53,528 - pyswarms.single.local_best - INFO - Optimization finished | best cost: 248.8107385918341, best pos: [1.59706929e+00 3.98803220e-01 1.09998127e+00 1.00744844e+02
 1.10335119e+02 2.83991299e-01 1.27682926e-07 1.96126689e-06
 1.12317225e-06]
2021-01-30 22:28:53,569 - pyswarms.single.local_best - INFO - Optimize for 500 iters with {'c1': 0.1, 'c2': 0.3, 'w': 0.9, 'k': 5, 'p': 2}
2021-01-30 22:29:22,811 - pyswarms.single.local_best - INFO - Optimization finished | best cost: 262.95169696852116, best pos: [8.74059757e-01 9.68460084e-01 8.33796251e-01 8.98170011e+01
 1.33394990e+02 3.49951248e-01 1.71015308e-06 1.46128238e-06
 2.11039325e-06]
2021-01-30 22:29:22,850 - pyswarms.single.local_best - INFO - Optimize for 500 iters with {'c1': 0.1, 'c2': 0.3, 'w': 0.9, 'k': 5, 'p': 2}
2021-01-30 22:29:54,125 - pyswarms.single.local_best - INFO - Optimization finished | best cost: 239.61456618125396, best pos: [1.51588300e+00 9.88300032e-01 1.27262884e+00 9.82199359e+01
 1.18663531e+02 2.09659416e-01 7.95283231e-07 1.91732714e-06
 1.69778613e-06]
2021-01-30 22:29:54,160 - pyswarms.single.local_best - INFO - Optimize for 500 iters with {'c1': 0.1, 'c2': 0.3, 'w': 0.9, 'k': 5, 'p': 2}
2021-01-30 22:30:25,407 - pyswarms.single.local_best - INFO - Optimization finished | best cost: 268.2505801626429, best pos: [1.60611083e+00 5.60553679e-01 1.12536700e+00 9.91961169e+01
 1.08513988e+02 2.39404252e-01 6.32683451e-07 1.49808552e-06
 1.67560828e-06]
2021-01-30 22:30:25,448 - pyswarms.single.local_best - INFO - Optimize for 500 iters with {'c1': 0.1, 'c2': 0.3, 'w': 0.9, 'k': 5, 'p': 2}
2021-01-30 22:30:57,095 - pyswarms.single.local_best - INFO - Optimization finished | best cost: 252.68631148762864, best pos: [1.57668993e+00 6.67236395e-01 9.11138880e-01 9.53188996e+01
 1.08640207e+02 3.55197736e-01 3.30356206e-06 1.80494244e-06
 2.19776253e-07]
2021-01-30 22:30:57,138 - pyswarms.single.local_best - INFO - Optimize for 500 iters with {'c1': 0.1, 'c2': 0.3, 'w': 0.9, 'k': 5, 'p': 2}
2021-01-30 22:31:26,890 - pyswarms.single.local_best - INFO - Optimization finished | best cost: 218.93504255092412, best pos: [1.07416548e+00 6.47160504e-01 1.20949483e+00 1.01298156e+02
 1.08056610e+02 2.37452860e-01 3.35362419e-06 1.45350875e-06
 2.86700763e-06]
2021-01-30 22:31:26,930 - pyswarms.single.local_best - INFO - Optimize for 500 iters with {'c1': 0.1, 'c2': 0.3, 'w': 0.9, 'k': 5, 'p': 2}
2021-01-30 22:31:58,698 - pyswarms.single.local_best - INFO - Optimization finished | best cost: 226.43619404924416, best pos: [1.84025371e+00 1.06840831e+00 1.32292718e+00 9.26874181e+01
 1.16634446e+02 1.82033655e-01 2.15073153e-06 1.96878686e-07
 1.40759661e-06]
2021-01-30 22:31:58,739 - pyswarms.single.local_best - INFO - Optimize for 500 iters with {'c1': 0.1, 'c2': 0.3, 'w': 0.9, 'k': 5, 'p': 2}
2021-01-30 22:32:28,682 - pyswarms.single.local_best - INFO - Optimization finished | best cost: 263.3425096649621, best pos: [1.72835633e+00 6.65353462e-01 1.26102322e+00 9.93058012e+01
 1.10266675e+02 1.93769377e-01 4.64170030e-07 8.55121317e-07
 1.84696455e-06]
2021-01-30 22:32:28,724 - pyswarms.single.local_best - INFO - Optimize for 500 iters with {'c1': 0.1, 'c2': 0.3, 'w': 0.9, 'k': 5, 'p': 2}
2021-01-30 22:32:59,065 - pyswarms.single.local_best - INFO - Optimization finished | best cost: 274.300320992383, best pos: [1.94184240e+00 7.03554212e-01 1.12350792e+00 9.48727865e+01
 1.09669561e+02 2.54653167e-01 2.37914893e-06 1.01413216e-06
 8.64688895e-07]
2021-01-30 22:32:59,100 - pyswarms.single.local_best - INFO - Optimize for 500 iters with {'c1': 0.1, 'c2': 0.3, 'w': 0.9, 'k': 5, 'p': 2}
2021-01-30 22:33:29,037 - pyswarms.single.local_best - INFO - Optimization finished | best cost: 234.59649515223484, best pos: [1.34853378e+00 6.03226129e-01 1.09362038e+00 9.90207601e+01
 1.07625110e+02 2.69714346e-01 2.40203837e-08 2.09821477e-06
 2.04568663e-06]
2021-01-30 22:33:29,076 - pyswarms.single.local_best - INFO - Optimize for 500 iters with {'c1': 0.1, 'c2': 0.3, 'w': 0.9, 'k': 5, 'p': 2}
2021-01-30 22:34:01,097 - pyswarms.single.local_best - INFO - Optimization finished | best cost: 249.98209097579306, best pos: [1.33993052e+00 1.04103019e+00 1.34435676e+00 9.43271553e+01
 1.11301025e+02 1.81909359e-01 2.76678807e-06 2.12569717e-06
 2.13957441e-06]
2021-01-30 22:34:01,138 - pyswarms.single.local_best - INFO - Optimize for 500 iters with {'c1': 0.1, 'c2': 0.3, 'w': 0.9, 'k': 5, 'p': 2}
2021-01-30 22:34:30,015 - pyswarms.single.local_best - INFO - Optimization finished | best cost: 231.1367868996587, best pos: [1.08954511e+00 5.17935498e-01 6.82281913e-01 9.17635581e+01
 1.11318172e+02 6.12714093e-01 3.21702947e-06 3.46005830e-09
 1.89837252e-06]
2021-01-30 22:34:30,055 - pyswarms.single.local_best - INFO - Optimize for 500 iters with {'c1': 0.1, 'c2': 0.3, 'w': 0.9, 'k': 5, 'p': 2}
2021-01-30 22:35:01,217 - pyswarms.single.local_best - INFO - Optimization finished | best cost: 225.99489467660328, best pos: [1.45600773e+00 6.35577459e-01 1.08048301e+00 9.49328278e+01
 1.10280246e+02 2.98743435e-01 3.36355203e-06 5.68366415e-07
 1.70792335e-06]
2021-01-30 22:35:01,259 - pyswarms.single.local_best - INFO - Optimize for 500 iters with {'c1': 0.1, 'c2': 0.3, 'w': 0.9, 'k': 5, 'p': 2}
2021-01-30 22:35:33,142 - pyswarms.single.local_best - INFO - Optimization finished | best cost: 257.96928445325204, best pos: [1.46315745e+00 8.11647942e-01 1.18400969e+00 9.52222638e+01
 1.14171643e+02 2.57318401e-01 4.27817714e-07 1.50167797e-07
 2.46093060e-06]
2021-01-30 22:35:33,178 - pyswarms.single.local_best - INFO - Optimize for 500 iters with {'c1': 0.1, 'c2': 0.3, 'w': 0.9, 'k': 5, 'p': 2}
2021-01-30 22:36:05,621 - pyswarms.single.local_best - INFO - Optimization finished | best cost: 246.05500180882566, best pos: [1.43141876e+00 6.59307125e-01 8.91728818e-01 9.09474288e+01
 1.10378061e+02 3.96165366e-01 2.77614552e-06 2.34281688e-06
 1.34241258e-06]
2021-01-30 22:36:05,659 - pyswarms.single.local_best - INFO - Optimize for 500 iters with {'c1': 0.1, 'c2': 0.3, 'w': 0.9, 'k': 5, 'p': 2}
2021-01-30 22:36:36,880 - pyswarms.single.local_best - INFO - Optimization finished | best cost: 244.62380762192583, best pos: [1.77059930e+00 1.22440680e+00 1.49725535e+00 9.69245479e+01
 1.08742875e+02 1.09927633e-01 1.34558158e-06 2.75454739e-07
 1.80238644e-06]
2021-01-30 22:36:36,922 - pyswarms.single.local_best - INFO - Optimize for 500 iters with {'c1': 0.1, 'c2': 0.3, 'w': 0.9, 'k': 5, 'p': 2}
2021-01-30 22:37:07,268 - pyswarms.single.local_best - INFO - Optimization finished | best cost: 244.5944733758016, best pos: [1.90394946e+00 8.05251945e-01 1.09766275e+00 9.62730477e+01
 1.10943658e+02 2.76852681e-01 2.58849090e-06 1.12746964e-06
 4.12895031e-08]
2021-01-30 22:37:07,308 - pyswarms.single.local_best - INFO - Optimize for 500 iters with {'c1': 0.1, 'c2': 0.3, 'w': 0.9, 'k': 5, 'p': 2}
2021-01-30 22:37:37,801 - pyswarms.single.local_best - INFO - Optimization finished | best cost: 264.51287084910234, best pos: [1.98683448e+00 6.36170324e-01 1.06322101e+00 9.60202805e+01
 1.11447801e+02 2.97859101e-01 1.34573844e-07 1.57542781e-06
 6.59989033e-07]
2021-01-30 22:37:37,843 - pyswarms.single.local_best - INFO - Optimize for 500 iters with {'c1': 0.1, 'c2': 0.3, 'w': 0.9, 'k': 5, 'p': 2}
2021-01-30 22:38:08,838 - pyswarms.single.local_best - INFO - Optimization finished | best cost: 259.65346152726585, best pos: [1.37984290e+00 6.80066026e-01 1.03309014e+00 9.70021716e+01
 1.15876213e+02 3.18925016e-01 8.73301218e-07 1.40933059e-06
 2.14723148e-06]
2021-01-30 22:38:08,878 - pyswarms.single.local_best - INFO - Optimize for 500 iters with {'c1': 0.1, 'c2': 0.3, 'w': 0.9, 'k': 5, 'p': 2}
2021-01-30 22:38:39,677 - pyswarms.single.local_best - INFO - Optimization finished | best cost: 257.3962737045888, best pos: [1.33441565e+00 5.11538510e-01 1.01985795e+00 9.80084390e+01
 1.08557544e+02 3.02677383e-01 3.28677226e-06 1.51223665e-06
 2.11177740e-06]
2021-01-30 22:38:39,719 - pyswarms.single.local_best - INFO - Optimize for 500 iters with {'c1': 0.1, 'c2': 0.3, 'w': 0.9, 'k': 5, 'p': 2}
2021-01-30 22:39:10,768 - pyswarms.single.local_best - INFO - Optimization finished | best cost: 246.39320904739, best pos: [1.38414824e+00 4.78235304e-01 8.32429921e-01 9.31362264e+01
 1.13873454e+02 4.90979757e-01 2.67807681e-06 1.58831637e-06
 1.59160152e-06]
2021-01-30 22:39:10,804 - pyswarms.single.local_best - INFO - Optimize for 500 iters with {'c1': 0.1, 'c2': 0.3, 'w': 0.9, 'k': 5, 'p': 2}
2021-01-30 22:39:41,156 - pyswarms.single.local_best - INFO - Optimization finished | best cost: 254.01356984574494, best pos: [1.59409785e+00 1.71924608e-01 1.21481198e+00 9.99360660e+01
 1.05442983e+02 2.23714622e-01 2.41679413e-06 1.55476901e-06
 1.09885428e-06]
2021-01-30 22:39:41,196 - pyswarms.single.local_best - INFO - Optimize for 500 iters with {'c1': 0.1, 'c2': 0.3, 'w': 0.9, 'k': 5, 'p': 2}
2021-01-30 22:40:12,110 - pyswarms.single.local_best - INFO - Optimization finished | best cost: 258.3249808885086, best pos: [1.83035379e+00 4.25434946e-01 9.91976714e-01 9.66342531e+01
 1.07802843e+02 3.26888246e-01 2.41900455e-06 1.67499349e-06
 3.00035102e-07]
2021-01-30 22:40:12,153 - pyswarms.single.local_best - INFO - Optimize for 500 iters with {'c1': 0.1, 'c2': 0.3, 'w': 0.9, 'k': 5, 'p': 2}
2021-01-30 22:40:43,370 - pyswarms.single.local_best - INFO - Optimization finished | best cost: 258.5334986383261, best pos: [1.26068463e+00 5.97146073e-01 1.05188255e+00 9.95190251e+01
 1.07993303e+02 2.83506575e-01 1.34718319e-06 2.79310941e-06
 1.99828789e-06]
2021-01-30 22:40:43,412 - pyswarms.single.local_best - INFO - Optimize for 500 iters with {'c1': 0.1, 'c2': 0.3, 'w': 0.9, 'k': 5, 'p': 2}
2021-01-30 22:41:13,711 - pyswarms.single.local_best - INFO - Optimization finished | best cost: 231.71970434814764, best pos: [1.88173721e+00 7.10737138e-01 1.02637416e+00 9.45191753e+01
 1.16054040e+02 3.19380159e-01 1.20462582e-06 4.44643680e-07
 9.98939115e-07]
2021-01-30 22:41:13,749 - pyswarms.single.local_best - INFO - Optimize for 500 iters with {'c1': 0.1, 'c2': 0.3, 'w': 0.9, 'k': 5, 'p': 2}
2021-01-30 22:41:44,950 - pyswarms.single.local_best - INFO - Optimization finished | best cost: 269.07692973029003, best pos: [1.41610442e+00 3.62251387e-01 1.25837016e+00 1.00351352e+02
 1.09273627e+02 2.30597337e-01 2.42375141e-06 2.07103421e-06
 2.26869110e-06]
2021-01-30 22:41:44,987 - pyswarms.single.local_best - INFO - Optimize for 500 iters with {'c1': 0.1, 'c2': 0.3, 'w': 0.9, 'k': 5, 'p': 2}
2021-01-30 22:42:16,622 - pyswarms.single.local_best - INFO - Optimization finished | best cost: 254.0055510541619, best pos: [1.32897071e+00 7.32457472e-01 1.03812525e+00 9.50060947e+01
 1.07597183e+02 3.02736768e-01 1.05533262e-06 6.02709239e-07
 2.05828809e-06]
2021-01-30 22:42:16,665 - pyswarms.single.local_best - INFO - Optimize for 500 iters with {'c1': 0.1, 'c2': 0.3, 'w': 0.9, 'k': 5, 'p': 2}
2021-01-30 22:42:48,042 - pyswarms.single.local_best - INFO - Optimization finished | best cost: 242.22682455461796, best pos: [1.26350668e+00 4.47389922e-01 7.84352063e-01 9.58239446e+01
 1.10399513e+02 5.25971629e-01 7.93606026e-08 1.15203588e-06
 1.35972739e-06]
2021-01-30 22:42:48,084 - pyswarms.single.local_best - INFO - Optimize for 500 iters with {'c1': 0.1, 'c2': 0.3, 'w': 0.9, 'k': 5, 'p': 2}
2021-01-30 22:43:19,392 - pyswarms.single.local_best - INFO - Optimization finished | best cost: 270.82723256970723, best pos: [1.92757546e+00 7.03148523e-01 1.27950833e+00 9.29011586e+01
 1.07656354e+02 1.90085480e-01 2.46333984e-07 2.37290475e-06
 2.64355535e-06]
2021-01-30 22:43:19,434 - pyswarms.single.local_best - INFO - Optimize for 500 iters with {'c1': 0.1, 'c2': 0.3, 'w': 0.9, 'k': 5, 'p': 2}
2021-01-30 22:43:51,496 - pyswarms.single.local_best - INFO - Optimization finished | best cost: 224.96288551207672, best pos: [1.62754926e+00 4.15519916e-01 1.26507696e+00 9.93597441e+01
 1.09926386e+02 2.20174598e-01 1.13958887e-07 1.96420306e-06
 2.25641680e-06]
2021-01-30 22:43:51,537 - pyswarms.single.local_best - INFO - Optimize for 500 iters with {'c1': 0.1, 'c2': 0.3, 'w': 0.9, 'k': 5, 'p': 2}
2021-01-30 22:44:21,475 - pyswarms.single.local_best - INFO - Optimization finished | best cost: 210.05782890624886, best pos: [1.89708836e+00 7.05842063e-01 1.28042712e+00 9.67387449e+01
 1.09133222e+02 1.90944096e-01 1.79934831e-06 2.18311094e-06
 1.15039024e-06]
2021-01-30 22:44:21,513 - pyswarms.single.local_best - INFO - Optimize for 500 iters with {'c1': 0.1, 'c2': 0.3, 'w': 0.9, 'k': 5, 'p': 2}
2021-01-30 22:44:52,456 - pyswarms.single.local_best - INFO - Optimization finished | best cost: 227.24358839681295, best pos: [8.85813601e-01 2.19035306e-01 6.95613581e-01 9.95851928e+01
 1.08939151e+02 6.33999077e-01 2.26668621e-06 2.63387767e-06
 1.45607546e-06]
2021-01-30 22:44:52,496 - pyswarms.single.local_best - INFO - Optimize for 500 iters with {'c1': 0.1, 'c2': 0.3, 'w': 0.9, 'k': 5, 'p': 2}
2021-01-30 22:45:21,852 - pyswarms.single.local_best - INFO - Optimization finished | best cost: 250.31210567275994, best pos: [1.56814056e+00 7.34459035e-01 1.10966279e+00 9.65770568e+01
 1.07400971e+02 2.52876901e-01 1.26354488e-06 1.58023961e-06
 1.44375483e-06]
2021-01-30 22:45:21,893 - pyswarms.single.local_best - INFO - Optimize for 500 iters with {'c1': 0.1, 'c2': 0.3, 'w': 0.9, 'k': 5, 'p': 2}
2021-01-30 22:45:52,326 - pyswarms.single.local_best - INFO - Optimization finished | best cost: 259.25056075720363, best pos: [1.98311936e+00 6.45380563e-01 9.67963591e-01 9.23610216e+01
 1.10043432e+02 3.46764280e-01 4.69659563e-07 8.49485648e-07
 1.19318486e-06]
2021-01-30 22:45:52,363 - pyswarms.single.local_best - INFO - Optimize for 500 iters with {'c1': 0.1, 'c2': 0.3, 'w': 0.9, 'k': 5, 'p': 2}
2021-01-30 22:46:23,451 - pyswarms.single.local_best - INFO - Optimization finished | best cost: 260.3615731800512, best pos: [1.76803585e+00 8.39797812e-01 1.36778722e+00 9.64121293e+01
 1.06795082e+02 1.64619122e-01 1.69964289e-06 6.18960071e-07
 1.58543628e-06]
2021-01-30 22:46:23,495 - pyswarms.single.local_best - INFO - Optimize for 500 iters with {'c1': 0.1, 'c2': 0.3, 'w': 0.9, 'k': 5, 'p': 2}
2021-01-30 22:46:54,251 - pyswarms.single.local_best - INFO - Optimization finished | best cost: 256.58937061887065, best pos: [1.65116448e+00 7.14987166e-01 9.27759027e-01 9.32450857e+01
 1.24664259e+02 4.32810653e-01 1.72849096e-06 1.00422032e-06
 3.87785877e-07]
2021-01-30 22:46:54,288 - pyswarms.single.local_best - INFO - Optimize for 500 iters with {'c1': 0.1, 'c2': 0.3, 'w': 0.9, 'k': 5, 'p': 2}
2021-01-30 22:47:24,175 - pyswarms.single.local_best - INFO - Optimization finished | best cost: 221.90760320584948, best pos: [9.61450323e-01 4.64863051e-01 8.60490157e-01 1.01430666e+02
 1.10673000e+02 4.46159230e-01 3.18728852e-06 1.12647334e-06
 1.63000538e-06]
2021-01-30 22:47:24,217 - pyswarms.single.local_best - INFO - Optimize for 500 iters with {'c1': 0.1, 'c2': 0.3, 'w': 0.9, 'k': 5, 'p': 2}
2021-01-30 22:47:55,550 - pyswarms.single.local_best - INFO - Optimization finished | best cost: 237.16082159121956, best pos: [1.22212012e+00 3.59077129e-01 8.12439779e-01 9.67905379e+01
 1.07872786e+02 4.80374801e-01 3.30615085e-06 1.69862521e-06
 6.11459033e-07]
2021-01-30 22:47:55,590 - pyswarms.single.local_best - INFO - Optimize for 500 iters with {'c1': 0.1, 'c2': 0.3, 'w': 0.9, 'k': 5, 'p': 2}
2021-01-30 22:48:25,585 - pyswarms.single.local_best - INFO - Optimization finished | best cost: 229.54660372122945, best pos: [1.85029070e+00 8.67268610e-01 1.40754056e+00 9.44929843e+01
 1.08524879e+02 1.64942978e-01 7.50231279e-08 1.98016153e-06
 1.60403201e-06]
2021-01-30 22:48:25,629 - pyswarms.single.local_best - INFO - Optimize for 500 iters with {'c1': 0.1, 'c2': 0.3, 'w': 0.9, 'k': 5, 'p': 2}
2021-01-30 22:48:57,008 - pyswarms.single.local_best - INFO - Optimization finished | best cost: 227.77719351719918, best pos: [1.70357721e+00 6.29127520e-01 1.30465004e+00 9.72062981e+01
 1.08882949e+02 2.01307375e-01 1.20114022e-06 4.26441170e-07
 1.75490798e-06]
2021-01-30 22:48:57,049 - pyswarms.single.local_best - INFO - Optimize for 500 iters with {'c1': 0.1, 'c2': 0.3, 'w': 0.9, 'k': 5, 'p': 2}
2021-01-30 22:49:26,739 - pyswarms.single.local_best - INFO - Optimization finished | best cost: 246.29737323283805, best pos: [1.49833316e+00 8.42457330e-01 9.46340341e-01 9.53392289e+01
 1.08860418e+02 2.94144560e-01 2.74633139e-06 1.66735930e-07
 1.48646581e-06]
2021-01-30 22:49:26,780 - pyswarms.single.local_best - INFO - Optimize for 500 iters with {'c1': 0.1, 'c2': 0.3, 'w': 0.9, 'k': 5, 'p': 2}
2021-01-30 22:49:58,382 - pyswarms.single.local_best - INFO - Optimization finished | best cost: 268.5215790622795, best pos: [1.48257825e+00 5.61321689e-01 1.21898235e+00 9.85921737e+01
 1.08804528e+02 2.20218116e-01 9.42144297e-07 1.62314115e-06
 2.70288784e-06]
2021-01-30 22:49:58,425 - pyswarms.single.local_best - INFO - Optimize for 500 iters with {'c1': 0.1, 'c2': 0.3, 'w': 0.9, 'k': 5, 'p': 2}
2021-01-30 22:50:30,905 - pyswarms.single.local_best - INFO - Optimization finished | best cost: 253.68737734656617, best pos: [1.30640935e+00 4.82313602e-01 1.18862176e+00 9.94365238e+01
 1.07418065e+02 2.32080265e-01 2.85804656e-06 1.43735954e-06
 2.83449155e-06]
2021-01-30 22:50:30,949 - pyswarms.single.local_best - INFO - Optimize for 500 iters with {'c1': 0.1, 'c2': 0.3, 'w': 0.9, 'k': 5, 'p': 2}
2021-01-30 22:51:01,991 - pyswarms.single.local_best - INFO - Optimization finished | best cost: 250.26682834695214, best pos: [1.87432158e+00 4.65939822e-01 8.68581712e-01 9.23994514e+01
 1.05295613e+02 4.15810513e-01 2.07845944e-06 2.77308107e-06
 1.15039210e-08]
2021-01-30 22:51:02,030 - pyswarms.single.local_best - INFO - Optimize for 500 iters with {'c1': 0.1, 'c2': 0.3, 'w': 0.9, 'k': 5, 'p': 2}
2021-01-30 22:51:33,073 - pyswarms.single.local_best - INFO - Optimization finished | best cost: 248.07273209171765, best pos: [1.91156360e+00 6.50277072e-01 9.36434931e-01 9.23752543e+01
 1.12238107e+02 3.62977492e-01 2.49695901e-06 1.19070776e-06
 7.60131128e-07]
2021-01-30 22:51:33,117 - pyswarms.single.local_best - INFO - Optimize for 500 iters with {'c1': 0.1, 'c2': 0.3, 'w': 0.9, 'k': 5, 'p': 2}
2021-01-30 22:52:03,168 - pyswarms.single.local_best - INFO - Optimization finished | best cost: 266.6499915244302, best pos: [1.88473372e+00 1.11563058e+00 1.32648319e+00 9.50317585e+01
 1.14372928e+02 1.59687775e-01 1.59990443e-07 1.56639767e-06
 1.65821924e-06]
2021-01-30 22:52:03,209 - pyswarms.single.local_best - INFO - Optimize for 500 iters with {'c1': 0.1, 'c2': 0.3, 'w': 0.9, 'k': 5, 'p': 2}
2021-01-30 22:52:34,585 - pyswarms.single.local_best - INFO - Optimization finished | best cost: 233.92277821131879, best pos: [1.37410364e+00 6.06053495e-01 1.08023097e+00 9.92976423e+01
 1.09540303e+02 2.89858143e-01 3.30202691e-06 1.08566742e-06
 1.12902365e-06]
2021-01-30 22:52:34,625 - pyswarms.single.local_best - INFO - Optimize for 500 iters with {'c1': 0.1, 'c2': 0.3, 'w': 0.9, 'k': 5, 'p': 2}
2021-01-30 22:53:05,167 - pyswarms.single.local_best - INFO - Optimization finished | best cost: 227.8644649501582, best pos: [1.32583685e+00 3.95683240e-01 1.09539078e+00 1.00027149e+02
 1.08427203e+02 2.90393244e-01 5.51431846e-07 3.33979799e-06
 1.67605806e-06]
2021-01-30 22:53:05,209 - pyswarms.single.local_best - INFO - Optimize for 500 iters with {'c1': 0.1, 'c2': 0.3, 'w': 0.9, 'k': 5, 'p': 2}
2021-01-30 22:53:36,689 - pyswarms.single.local_best - INFO - Optimization finished | best cost: 237.52253060775948, best pos: [1.50149875e+00 3.75904003e-01 9.35384968e-01 9.70700675e+01
 1.08566658e+02 3.84170195e-01 1.16075582e-06 6.11862379e-07
 1.53622707e-06]
2021-01-30 22:53:36,740 - pyswarms.single.local_best - INFO - Optimize for 500 iters with {'c1': 0.1, 'c2': 0.3, 'w': 0.9, 'k': 5, 'p': 2}
2021-01-30 22:54:08,738 - pyswarms.single.local_best - INFO - Optimization finished | best cost: 247.16147412885104, best pos: [1.55075559e+00 6.95846452e-01 1.04825606e+00 9.60850556e+01
 1.06875154e+02 2.71388773e-01 3.04718238e-06 1.95057750e-06
 8.77792217e-07]
2021-01-30 22:54:08,779 - pyswarms.single.local_best - INFO - Optimize for 500 iters with {'c1': 0.1, 'c2': 0.3, 'w': 0.9, 'k': 5, 'p': 2}
2021-01-30 22:54:40,157 - pyswarms.single.local_best - INFO - Optimization finished | best cost: 229.9960610108207, best pos: [1.56065392e+00 8.81092381e-01 1.20741077e+00 9.50310552e+01
 1.16118538e+02 2.32857913e-01 2.58695556e-06 7.62888082e-07
 1.87261608e-06]
2021-01-30 22:54:40,200 - pyswarms.single.local_best - INFO - Optimize for 500 iters with {'c1': 0.1, 'c2': 0.3, 'w': 0.9, 'k': 5, 'p': 2}
2021-01-30 22:55:12,011 - pyswarms.single.local_best - INFO - Optimization finished | best cost: 217.58773206444405, best pos: [1.62061039e+00 5.24264679e-01 8.06923935e-01 9.25221043e+01
 1.10975154e+02 4.86007236e-01 1.81225983e-06 7.70823690e-07
 9.41749272e-07]
2021-01-30 22:55:12,055 - pyswarms.single.local_best - INFO - Optimize for 500 iters with {'c1': 0.1, 'c2': 0.3, 'w': 0.9, 'k': 5, 'p': 2}
2021-01-30 22:55:41,506 - pyswarms.single.local_best - INFO - Optimization finished | best cost: 263.8179288887001, best pos: [1.54358772e+00 7.22043824e-01 9.08079295e-01 9.32057410e+01
 1.16041369e+02 3.87065487e-01 3.10243533e-06 2.26665061e-06
 2.64165238e-07]
2021-01-30 22:55:41,549 - pyswarms.single.local_best - INFO - Optimize for 500 iters with {'c1': 0.1, 'c2': 0.3, 'w': 0.9, 'k': 5, 'p': 2}
2021-01-30 22:56:13,097 - pyswarms.single.local_best - INFO - Optimization finished | best cost: 217.60662287098359, best pos: [1.49521474e+00 9.15279631e-01 1.23445047e+00 9.23372559e+01
 1.17500656e+02 2.33835930e-01 3.14333828e-06 2.82115612e-06
 1.67787918e-06]
2021-01-30 22:56:13,133 - pyswarms.single.local_best - INFO - Optimize for 500 iters with {'c1': 0.1, 'c2': 0.3, 'w': 0.9, 'k': 5, 'p': 2}
2021-01-30 22:56:44,597 - pyswarms.single.local_best - INFO - Optimization finished | best cost: 232.1584933277761, best pos: [1.60273679e+00 5.49697459e-01 1.45898170e+00 9.84201647e+01
 1.06044450e+02 1.43194772e-01 2.99175368e-06 1.91189831e-06
 1.98662812e-06]
2021-01-30 22:56:44,637 - pyswarms.single.local_best - INFO - Optimize for 500 iters with {'c1': 0.1, 'c2': 0.3, 'w': 0.9, 'k': 5, 'p': 2}
2021-01-30 22:57:15,529 - pyswarms.single.local_best - INFO - Optimization finished | best cost: 247.7422006954825, best pos: [1.88890847e+00 8.71793150e-01 1.41915502e+00 9.87356009e+01
 1.14603072e+02 1.56392166e-01 1.28821623e-06 2.09703775e-06
 1.23593970e-06]
2021-01-30 22:57:15,578 - pyswarms.single.local_best - INFO - Optimize for 500 iters with {'c1': 0.1, 'c2': 0.3, 'w': 0.9, 'k': 5, 'p': 2}
2021-01-30 22:57:44,776 - pyswarms.single.local_best - INFO - Optimization finished | best cost: 265.07383503884824, best pos: [1.70116273e+00 8.61044863e-01 1.43899593e+00 9.73977252e+01
 1.09379304e+02 1.59877118e-01 2.77867639e-06 1.16643481e-06
 1.26211197e-06]
2021-01-30 22:57:44,817 - pyswarms.single.local_best - INFO - Optimize for 500 iters with {'c1': 0.1, 'c2': 0.3, 'w': 0.9, 'k': 5, 'p': 2}
2021-01-30 22:58:15,953 - pyswarms.single.local_best - INFO - Optimization finished | best cost: 271.5516751675409, best pos: [1.46171821e+00 1.30562192e+00 9.51520874e-01 9.40861596e+01
 1.35572781e+02 1.64217333e-01 3.25173705e-06 4.18919925e-07
 1.52826203e-06]
2021-01-30 22:58:15,997 - pyswarms.single.local_best - INFO - Optimize for 500 iters with {'c1': 0.1, 'c2': 0.3, 'w': 0.9, 'k': 5, 'p': 2}
2021-01-30 22:58:46,184 - pyswarms.single.local_best - INFO - Optimization finished | best cost: 245.73417645836818, best pos: [1.41551902e+00 5.73848226e-01 1.20905531e+00 9.77143090e+01
 1.07742510e+02 2.13768911e-01 1.39712312e-06 2.06959031e-06
 3.16872831e-06]
2021-01-30 22:58:46,228 - pyswarms.single.local_best - INFO - Optimize for 500 iters with {'c1': 0.1, 'c2': 0.3, 'w': 0.9, 'k': 5, 'p': 2}
2021-01-30 22:59:17,117 - pyswarms.single.local_best - INFO - Optimization finished | best cost: 254.60186004539042, best pos: [1.03545599e+00 6.10201680e-01 8.66087485e-01 9.83052784e+01
 1.23135699e+02 4.78096104e-01 3.28350433e-06 2.11630909e-06
 1.21052424e-06]
2021-01-30 22:59:17,156 - pyswarms.single.local_best - INFO - Optimize for 500 iters with {'c1': 0.1, 'c2': 0.3, 'w': 0.9, 'k': 5, 'p': 2}
2021-01-30 22:59:49,732 - pyswarms.single.local_best - INFO - Optimization finished | best cost: 242.7201063874077, best pos: [1.97877608e+00 6.46877545e-01 1.32862013e+00 9.65959929e+01
 1.10313602e+02 1.79620463e-01 2.26790484e-07 2.60410689e-06
 1.66474508e-06]
2021-01-30 22:59:49,773 - pyswarms.single.local_best - INFO - Optimize for 500 iters with {'c1': 0.1, 'c2': 0.3, 'w': 0.9, 'k': 5, 'p': 2}
2021-01-30 23:00:20,596 - pyswarms.single.local_best - INFO - Optimization finished | best cost: 228.39388343666428, best pos: [1.29725575e+00 5.82211896e-01 1.01567252e+00 9.93105721e+01
 1.11009542e+02 3.34001763e-01 9.47352515e-07 1.23640566e-06
 1.54056401e-06]
2021-01-30 23:00:20,632 - pyswarms.single.local_best - INFO - Optimize for 500 iters with {'c1': 0.1, 'c2': 0.3, 'w': 0.9, 'k': 5, 'p': 2}
2021-01-30 23:00:49,638 - pyswarms.single.local_best - INFO - Optimization finished | best cost: 242.43684288831352, best pos: [1.71086657e+00 6.56895416e-01 1.28447928e+00 1.00050095e+02
 1.10042016e+02 2.00317977e-01 1.84701959e-06 3.40894211e-07
 1.10291020e-06]
2021-01-30 23:00:49,680 - pyswarms.single.local_best - INFO - Optimize for 500 iters with {'c1': 0.1, 'c2': 0.3, 'w': 0.9, 'k': 5, 'p': 2}
2021-01-30 23:01:19,816 - pyswarms.single.local_best - INFO - Optimization finished | best cost: 245.87275482788363, best pos: [1.50319527e+00 8.92468153e-03 1.23695537e+00 9.86342515e+01
 1.04142517e+02 2.21826614e-01 2.42087744e-06 8.45985899e-07
 2.25038178e-06]
2021-01-30 23:01:19,857 - pyswarms.single.local_best - INFO - Optimize for 500 iters with {'c1': 0.1, 'c2': 0.3, 'w': 0.9, 'k': 5, 'p': 2}
2021-01-30 23:01:50,143 - pyswarms.single.local_best - INFO - Optimization finished | best cost: 235.31157396643752, best pos: [5.95087402e-01 7.43334485e-01 4.49181970e-01 9.63280512e+01
 1.35468785e+02 5.80043295e-01 1.24501746e-06 2.94074884e-06
 2.35018913e-06]
2021-01-30 23:01:50,184 - pyswarms.single.local_best - INFO - Optimize for 500 iters with {'c1': 0.1, 'c2': 0.3, 'w': 0.9, 'k': 5, 'p': 2}
2021-01-30 23:02:19,545 - pyswarms.single.local_best - INFO - Optimization finished | best cost: 249.52457985889518, best pos: [1.76794089e+00 5.87990559e-01 1.70230030e+00 1.00147738e+02
 1.08128649e+02 8.20585616e-02 5.42298910e-07 2.11811138e-06
 3.16104892e-06]
2021-01-30 23:02:19,587 - pyswarms.single.local_best - INFO - Optimize for 500 iters with {'c1': 0.1, 'c2': 0.3, 'w': 0.9, 'k': 5, 'p': 2}
2021-01-30 23:02:51,161 - pyswarms.single.local_best - INFO - Optimization finished | best cost: 257.43004028366784, best pos: [1.30098080e+00 2.62763261e-01 1.02260322e+00 9.96257126e+01
 1.07271803e+02 3.17974878e-01 1.57073991e-06 2.75306576e-07
 2.74623592e-06]
2021-01-30 23:02:51,201 - pyswarms.single.local_best - INFO - Optimize for 500 iters with {'c1': 0.1, 'c2': 0.3, 'w': 0.9, 'k': 5, 'p': 2}
2021-01-30 23:03:21,460 - pyswarms.single.local_best - INFO - Optimization finished | best cost: 230.5489197641119, best pos: [1.50615192e+00 4.79665316e-01 1.09100053e+00 9.76310330e+01
 1.10908836e+02 3.07890986e-01 3.36370510e-06 1.40487898e-06
 1.12656780e-06]
2021-01-30 23:03:21,499 - pyswarms.single.local_best - INFO - Optimize for 500 iters with {'c1': 0.1, 'c2': 0.3, 'w': 0.9, 'k': 5, 'p': 2}
2021-01-30 23:03:49,682 - pyswarms.single.local_best - INFO - Optimization finished | best cost: 276.6640623581305, best pos: [1.62064323e+00 6.21480022e-01 9.18637348e-01 9.30546058e+01
 1.11256408e+02 3.70928543e-01 3.22696536e-06 2.02690361e-06
 8.63782398e-07]
2021-01-30 23:03:49,738 - pyswarms.single.local_best - INFO - Optimize for 500 iters with {'c1': 0.1, 'c2': 0.3, 'w': 0.9, 'k': 5, 'p': 2}
2021-01-30 23:04:18,537 - pyswarms.single.local_best - INFO - Optimization finished | best cost: 243.51643600223971, best pos: [1.31122282e+00 1.76485761e+00 1.22624093e+02 7.96599749e-02
 3.28575248e-06 1.08021330e-06 3.48846396e-06]
2021-01-30 23:04:18,580 - pyswarms.single.local_best - INFO - Optimize for 500 iters with {'c1': 0.1, 'c2': 0.3, 'w': 0.9, 'k': 5, 'p': 2}
2021-01-30 23:04:46,387 - pyswarms.single.local_best - INFO - Optimization finished | best cost: 269.8488722209996, best pos: [1.23749030e+00 1.55329787e+00 1.26650992e+02 1.14841087e-01
 2.32799519e-06 1.82259629e-06 3.51040037e-06]
2021-01-30 23:04:46,427 - pyswarms.single.local_best - INFO - Optimize for 500 iters with {'c1': 0.1, 'c2': 0.3, 'w': 0.9, 'k': 5, 'p': 2}
2021-01-30 23:05:15,211 - pyswarms.single.local_best - INFO - Optimization finished | best cost: 258.46381025094604, best pos: [1.17829733e+00 1.67549359e+00 1.25398003e+02 1.20585391e-01
 3.24514834e-06 3.49616852e-06 3.31656613e-06]
2021-01-30 23:05:15,253 - pyswarms.single.local_best - INFO - Optimize for 500 iters with {'c1': 0.1, 'c2': 0.3, 'w': 0.9, 'k': 5, 'p': 2}
2021-01-30 23:05:45,154 - pyswarms.single.local_best - INFO - Optimization finished | best cost: 249.95564476418411, best pos: [1.36400766e+00 1.82929939e+00 1.25951949e+02 6.92721848e-02
 3.25748494e-06 1.69140853e-06 3.48012045e-06]
2021-01-30 23:05:45,192 - pyswarms.single.local_best - INFO - Optimize for 500 iters with {'c1': 0.1, 'c2': 0.3, 'w': 0.9, 'k': 5, 'p': 2}
2021-01-30 23:06:13,256 - pyswarms.single.local_best - INFO - Optimization finished | best cost: 247.13107575253724, best pos: [1.02078166e+00 1.35978963e+00 1.24427855e+02 1.95755526e-01
 3.54739065e-06 9.94531544e-08 3.50506413e-06]
2021-01-30 23:06:13,293 - pyswarms.single.local_best - INFO - Optimize for 500 iters with {'c1': 0.1, 'c2': 0.3, 'w': 0.9, 'k': 5, 'p': 2}
2021-01-30 23:06:41,528 - pyswarms.single.local_best - INFO - Optimization finished | best cost: 231.3832797998086, best pos: [1.33192210e+00 1.67073429e+00 1.25739868e+02 8.50939111e-02
 2.82927242e-06 3.41214611e-06 3.24985709e-06]
2021-01-30 23:06:41,570 - pyswarms.single.local_best - INFO - Optimize for 500 iters with {'c1': 0.1, 'c2': 0.3, 'w': 0.9, 'k': 5, 'p': 2}
2021-01-30 23:07:10,153 - pyswarms.single.local_best - INFO - Optimization finished | best cost: 257.85551684887344, best pos: [1.42986752e+00 1.82443628e+00 1.23585678e+02 5.71360794e-02
 2.24015575e-06 2.54894456e-06 3.32324010e-06]
2021-01-30 23:07:10,195 - pyswarms.single.local_best - INFO - Optimize for 500 iters with {'c1': 0.1, 'c2': 0.3, 'w': 0.9, 'k': 5, 'p': 2}
2021-01-30 23:07:39,464 - pyswarms.single.local_best - INFO - Optimization finished | best cost: 278.2918191035384, best pos: [1.08039365e+00 1.39780012e+00 1.25559451e+02 1.75990934e-01
 3.51397843e-06 1.34968429e-06 3.33959568e-06]
2021-01-30 23:07:39,499 - pyswarms.single.local_best - INFO - Optimize for 500 iters with {'c1': 0.1, 'c2': 0.3, 'w': 0.9, 'k': 5, 'p': 2}
2021-01-30 23:08:07,768 - pyswarms.single.local_best - INFO - Optimization finished | best cost: 288.942848779996, best pos: [9.39107557e-01 1.37854476e+00 1.33976576e+02 2.50311342e-01
 3.42449793e-06 1.83336315e-06 3.50138823e-06]
2021-01-30 23:08:07,810 - pyswarms.single.local_best - INFO - Optimize for 500 iters with {'c1': 0.1, 'c2': 0.3, 'w': 0.9, 'k': 5, 'p': 2}
2021-01-30 23:08:39,444 - pyswarms.single.local_best - INFO - Optimization finished | best cost: 259.5116043230728, best pos: [1.26232041e+00 1.67339662e+00 1.25526422e+02 1.04789145e-01
 3.20854441e-06 6.15018508e-08 3.47637661e-06]
2021-01-30 23:08:39,479 - pyswarms.single.local_best - INFO - Optimize for 500 iters with {'c1': 0.1, 'c2': 0.3, 'w': 0.9, 'k': 5, 'p': 2}
2021-01-30 23:09:09,151 - pyswarms.single.local_best - INFO - Optimization finished | best cost: 281.81897315542477, best pos: [1.14671365e+00 1.59875963e+00 1.31300197e+02 1.50211291e-01
 3.12483450e-06 2.30991835e-06 3.04747012e-06]
2021-01-30 23:09:09,190 - pyswarms.single.local_best - INFO - Optimize for 500 iters with {'c1': 0.1, 'c2': 0.3, 'w': 0.9, 'k': 5, 'p': 2}
2021-01-30 23:09:39,630 - pyswarms.single.local_best - INFO - Optimization finished | best cost: 264.2174745612237, best pos: [1.36434862e+00 1.56810209e+00 1.26504711e+02 8.15656422e-02
 3.41737386e-06 2.30412955e-06 3.21570169e-06]
2021-01-30 23:09:39,672 - pyswarms.single.local_best - INFO - Optimize for 500 iters with {'c1': 0.1, 'c2': 0.3, 'w': 0.9, 'k': 5, 'p': 2}
2021-01-30 23:10:08,156 - pyswarms.single.local_best - INFO - Optimization finished | best cost: 244.75522197596376, best pos: [9.66432872e-01 1.32087578e+00 1.28906271e+02 2.25153349e-01
 3.48242364e-06 3.42327482e-06 3.41114945e-06]
2021-01-30 23:10:08,199 - pyswarms.single.local_best - INFO - Optimize for 500 iters with {'c1': 0.1, 'c2': 0.3, 'w': 0.9, 'k': 5, 'p': 2}
2021-01-30 23:10:37,759 - pyswarms.single.local_best - INFO - Optimization finished | best cost: 246.0166638256468, best pos: [9.73506329e-01 1.60119779e+00 1.33431302e+02 2.24590072e-01
 2.76095532e-06 3.42519830e-06 3.55341377e-06]
2021-01-30 23:10:37,802 - pyswarms.single.local_best - INFO - Optimize for 500 iters with {'c1': 0.1, 'c2': 0.3, 'w': 0.9, 'k': 5, 'p': 2}
2021-01-30 23:11:07,402 - pyswarms.single.local_best - INFO - Optimization finished | best cost: 242.58340748902012, best pos: [1.26497527e+00 1.55396534e+00 1.32841908e+02 1.29777657e-01
 8.56298942e-07 1.83057449e-06 2.58502824e-06]
2021-01-30 23:11:07,444 - pyswarms.single.local_best - INFO - Optimize for 500 iters with {'c1': 0.1, 'c2': 0.3, 'w': 0.9, 'k': 5, 'p': 2}
2021-01-30 23:11:36,888 - pyswarms.single.local_best - INFO - Optimization finished | best cost: 269.1048165244442, best pos: [1.65212101e+00 1.91338247e+00 1.24229882e+02 1.27221465e-02
 1.75759963e-06 2.41505241e-06 3.07733061e-06]
2021-01-30 23:11:36,930 - pyswarms.single.local_best - INFO - Optimize for 500 iters with {'c1': 0.1, 'c2': 0.3, 'w': 0.9, 'k': 5, 'p': 2}
2021-01-30 23:12:08,026 - pyswarms.single.local_best - INFO - Optimization finished | best cost: 290.09310440727086, best pos: [1.34237838e+00 1.68602823e+00 1.27397831e+02 8.28645444e-02
 1.99393785e-06 2.73443525e-06 3.32409840e-06]
2021-01-30 23:12:08,069 - pyswarms.single.local_best - INFO - Optimize for 500 iters with {'c1': 0.1, 'c2': 0.3, 'w': 0.9, 'k': 5, 'p': 2}
2021-01-30 23:12:35,698 - pyswarms.single.local_best - INFO - Optimization finished | best cost: 247.50383156994053, best pos: [1.14976341e+00 1.58124493e+00 1.24702137e+02 1.35012878e-01
 2.97464569e-06 3.25500084e-06 3.43608534e-06]
2021-01-30 23:12:35,739 - pyswarms.single.local_best - INFO - Optimize for 500 iters with {'c1': 0.1, 'c2': 0.3, 'w': 0.9, 'k': 5, 'p': 2}
2021-01-30 23:13:04,472 - pyswarms.single.local_best - INFO - Optimization finished | best cost: 266.0420917695825, best pos: [1.39376500e+00 1.57284116e+00 1.22971342e+02 7.24251064e-02
 1.95983690e-06 3.35700767e-06 3.24662011e-06]
2021-01-30 23:13:04,513 - pyswarms.single.local_best - INFO - Optimize for 500 iters with {'c1': 0.1, 'c2': 0.3, 'w': 0.9, 'k': 5, 'p': 2}
2021-01-30 23:13:32,591 - pyswarms.single.local_best - INFO - Optimization finished | best cost: 292.55142311529784, best pos: [1.13797433e+00 1.52194911e+00 1.25378994e+02 1.40990579e-01
 3.44509934e-06 3.18682041e-06 3.30365553e-06]
2021-01-30 23:13:32,641 - pyswarms.single.local_best - INFO - Optimize for 500 iters with {'c1': 0.1, 'c2': 0.3, 'w': 0.9, 'k': 5, 'p': 2}
2021-01-30 23:13:58,998 - pyswarms.single.local_best - INFO - Optimization finished | best cost: 250.39722663098948, best pos: [9.60827861e-01 1.22021252e+00 1.25326402e+02 2.30520352e-01
 3.29085970e-06 3.15712786e-06 3.41231869e-06]
2021-01-30 23:13:59,043 - pyswarms.single.local_best - INFO - Optimize for 500 iters with {'c1': 0.1, 'c2': 0.3, 'w': 0.9, 'k': 5, 'p': 2}
2021-01-30 23:14:28,085 - pyswarms.single.local_best - INFO - Optimization finished | best cost: 255.22191108431252, best pos: [1.30920094e+00 1.82988596e+00 1.29837993e+02 8.97870095e-02
 2.80670254e-06 2.39461036e-06 3.55902796e-06]
2021-01-30 23:14:28,130 - pyswarms.single.local_best - INFO - Optimize for 500 iters with {'c1': 0.1, 'c2': 0.3, 'w': 0.9, 'k': 5, 'p': 2}
2021-01-30 23:14:55,076 - pyswarms.single.local_best - INFO - Optimization finished | best cost: 264.49943389207533, best pos: [1.15696122e+00 1.47567192e+00 1.24332441e+02 1.33926757e-01
 3.08986245e-06 1.13376848e-06 3.53785474e-06]
2021-01-30 23:14:55,118 - pyswarms.single.local_best - INFO - Optimize for 500 iters with {'c1': 0.1, 'c2': 0.3, 'w': 0.9, 'k': 5, 'p': 2}
2021-01-30 23:15:26,040 - pyswarms.single.local_best - INFO - Optimization finished | best cost: 272.7133851758408, best pos: [1.23905603e+00 1.70648133e+00 1.24492373e+02 1.06088195e-01
 2.92020496e-06 2.45553163e-06 3.54821314e-06]
2021-01-30 23:15:26,078 - pyswarms.single.local_best - INFO - Optimize for 500 iters with {'c1': 0.1, 'c2': 0.3, 'w': 0.9, 'k': 5, 'p': 2}
2021-01-30 23:15:53,086 - pyswarms.single.local_best - INFO - Optimization finished | best cost: 243.7894791865301, best pos: [9.85696503e-01 1.51389254e+00 1.35462064e+02 2.30696571e-01
 2.23757305e-06 2.19235859e-06 3.54621187e-06]
2021-01-30 23:15:53,127 - pyswarms.single.local_best - INFO - Optimize for 500 iters with {'c1': 0.1, 'c2': 0.3, 'w': 0.9, 'k': 5, 'p': 2}
2021-01-30 23:16:23,822 - pyswarms.single.local_best - INFO - Optimization finished | best cost: 276.92849099797024, best pos: [1.23112828e+00 1.67163544e+00 1.28324024e+02 1.09384937e-01
 2.96354045e-06 2.03933551e-06 3.55211320e-06]
2021-01-30 23:16:23,858 - pyswarms.single.local_best - INFO - Optimize for 500 iters with {'c1': 0.1, 'c2': 0.3, 'w': 0.9, 'k': 5, 'p': 2}
2021-01-30 23:16:50,655 - pyswarms.single.local_best - INFO - Optimization finished | best cost: 265.4758041445406, best pos: [1.31312713e+00 1.79696514e+00 1.24952842e+02 8.19283273e-02
 2.28094654e-06 2.49716368e-06 3.32352454e-06]
2021-01-30 23:16:50,698 - pyswarms.single.local_best - INFO - Optimize for 500 iters with {'c1': 0.1, 'c2': 0.3, 'w': 0.9, 'k': 5, 'p': 2}
2021-01-30 23:17:19,815 - pyswarms.single.local_best - INFO - Optimization finished | best cost: 266.8868415131009, best pos: [1.11847392e+00 1.43357901e+00 1.27107368e+02 1.55311119e-01
 3.10042598e-06 2.65924062e-06 3.47938208e-06]
2021-01-30 23:17:19,868 - pyswarms.single.local_best - INFO - Optimize for 500 iters with {'c1': 0.1, 'c2': 0.3, 'w': 0.9, 'k': 5, 'p': 2}
2021-01-30 23:17:49,019 - pyswarms.single.local_best - INFO - Optimization finished | best cost: 232.1959664622831, best pos: [1.10287511e+00 1.65758094e+00 1.32570487e+02 1.68082068e-01
 3.11195050e-06 8.95986068e-07 3.55684862e-06]
2021-01-30 23:17:49,063 - pyswarms.single.local_best - INFO - Optimize for 500 iters with {'c1': 0.1, 'c2': 0.3, 'w': 0.9, 'k': 5, 'p': 2}
2021-01-30 23:18:15,685 - pyswarms.single.local_best - INFO - Optimization finished | best cost: 269.20437335033586, best pos: [1.07704812e+00 1.37814766e+00 1.24962379e+02 1.67998354e-01
 3.48495777e-06 3.21548801e-06 3.54147587e-06]
2021-01-30 23:18:15,729 - pyswarms.single.local_best - INFO - Optimize for 500 iters with {'c1': 0.1, 'c2': 0.3, 'w': 0.9, 'k': 5, 'p': 2}
2021-01-30 23:18:43,376 - pyswarms.single.local_best - INFO - Optimization finished | best cost: 277.52882116417584, best pos: [1.10551160e+00 1.52885381e+00 1.27746620e+02 1.61016747e-01
 3.43732762e-06 2.61740519e-06 3.17085470e-06]
2021-01-30 23:18:43,415 - pyswarms.single.local_best - INFO - Optimize for 500 iters with {'c1': 0.1, 'c2': 0.3, 'w': 0.9, 'k': 5, 'p': 2}
2021-01-30 23:19:13,593 - pyswarms.single.local_best - INFO - Optimization finished | best cost: 266.14222667709896, best pos: [9.95282863e-01 1.17581969e+00 1.28652160e+02 2.21308019e-01
 3.45674956e-06 1.89577785e-06 3.37811655e-06]
2021-01-30 23:19:13,634 - pyswarms.single.local_best - INFO - Optimize for 500 iters with {'c1': 0.1, 'c2': 0.3, 'w': 0.9, 'k': 5, 'p': 2}
2021-01-30 23:19:42,708 - pyswarms.single.local_best - INFO - Optimization finished | best cost: 277.2976226977569, best pos: [1.41183435e+00 1.87173195e+00 1.27082148e+02 6.69957089e-02
 3.29682180e-06 2.62366467e-06 3.06639783e-06]
2021-01-30 23:19:42,751 - pyswarms.single.local_best - INFO - Optimize for 500 iters with {'c1': 0.1, 'c2': 0.3, 'w': 0.9, 'k': 5, 'p': 2}
2021-01-30 23:20:10,814 - pyswarms.single.local_best - INFO - Optimization finished | best cost: 271.2053218205139, best pos: [1.11515827e+00 1.32486619e+00 1.26650417e+02 1.63796470e-01
 3.50897914e-06 1.89539296e-06 3.25281878e-06]
2021-01-30 23:20:10,856 - pyswarms.single.local_best - INFO - Optimize for 500 iters with {'c1': 0.1, 'c2': 0.3, 'w': 0.9, 'k': 5, 'p': 2}
2021-01-30 23:20:40,431 - pyswarms.single.local_best - INFO - Optimization finished | best cost: 250.98301876371522, best pos: [1.18967801e+00 1.65339222e+00 1.28243594e+02 1.28308480e-01
 2.59278915e-06 1.74375714e-06 3.55262609e-06]
2021-01-30 23:20:40,469 - pyswarms.single.local_best - INFO - Optimize for 500 iters with {'c1': 0.1, 'c2': 0.3, 'w': 0.9, 'k': 5, 'p': 2}
2021-01-30 23:21:09,517 - pyswarms.single.local_best - INFO - Optimization finished | best cost: 267.95268177123523, best pos: [1.20550933e+00 1.68213762e+00 1.26661991e+02 1.14695960e-01
 2.52404011e-06 2.66651787e-06 3.35204269e-06]
2021-01-30 23:21:09,557 - pyswarms.single.local_best - INFO - Optimize for 500 iters with {'c1': 0.1, 'c2': 0.3, 'w': 0.9, 'k': 5, 'p': 2}
2021-01-30 23:21:40,412 - pyswarms.single.local_best - INFO - Optimization finished | best cost: 263.9991577367065, best pos: [1.22069907e+00 1.59616586e+00 1.29472114e+02 1.29588022e-01
 1.65464460e-06 2.33424673e-06 3.27017974e-06]
2021-01-30 23:21:40,451 - pyswarms.single.local_best - INFO - Optimize for 500 iters with {'c1': 0.1, 'c2': 0.3, 'w': 0.9, 'k': 5, 'p': 2}
2021-01-30 23:22:10,509 - pyswarms.single.local_best - INFO - Optimization finished | best cost: 263.92695117576176, best pos: [1.40963444e+00 1.81199171e+00 1.25560712e+02 6.42787245e-02
 2.69526255e-06 1.95189026e-07 3.41260728e-06]
2021-01-30 23:22:10,551 - pyswarms.single.local_best - INFO - Optimize for 500 iters with {'c1': 0.1, 'c2': 0.3, 'w': 0.9, 'k': 5, 'p': 2}
2021-01-30 23:22:40,953 - pyswarms.single.local_best - INFO - Optimization finished | best cost: 266.68621648922726, best pos: [1.17440774e+00 1.59317893e+00 1.28998159e+02 1.37939531e-01
 1.88285142e-06 3.36081962e-06 3.29675076e-06]
2021-01-30 23:22:40,997 - pyswarms.single.local_best - INFO - Optimize for 500 iters with {'c1': 0.1, 'c2': 0.3, 'w': 0.9, 'k': 5, 'p': 2}
2021-01-30 23:23:08,378 - pyswarms.single.local_best - INFO - Optimization finished | best cost: 290.8448951630771, best pos: [1.03693036e+00 1.27162732e+00 1.26322200e+02 1.96462015e-01
 2.95045047e-06 3.34860722e-06 3.51812646e-06]
2021-01-30 23:23:08,422 - pyswarms.single.local_best - INFO - Optimize for 500 iters with {'c1': 0.1, 'c2': 0.3, 'w': 0.9, 'k': 5, 'p': 2}
2021-01-30 23:23:39,308 - pyswarms.single.local_best - INFO - Optimization finished | best cost: 266.26745007297393, best pos: [1.44651918e+00 1.89722653e+00 1.32139671e+02 6.31452942e-02
 1.33141107e-06 5.46801445e-07 3.55728852e-06]
2021-01-30 23:23:39,347 - pyswarms.single.local_best - INFO - Optimize for 500 iters with {'c1': 0.1, 'c2': 0.3, 'w': 0.9, 'k': 5, 'p': 2}
2021-01-30 23:24:06,341 - pyswarms.single.local_best - INFO - Optimization finished | best cost: 295.8253204454736, best pos: [1.32898960e+00 1.40481522e+00 1.19679809e+02 9.32956319e-02
 2.87303567e-06 2.92824230e-06 3.36359487e-06]
2021-01-30 23:24:06,377 - pyswarms.single.local_best - INFO - Optimize for 500 iters with {'c1': 0.1, 'c2': 0.3, 'w': 0.9, 'k': 5, 'p': 2}
2021-01-30 23:24:35,097 - pyswarms.single.local_best - INFO - Optimization finished | best cost: 292.64119587921186, best pos: [1.30490602e+00 1.74913230e+00 1.26048015e+02 8.87092218e-02
 2.89975226e-06 3.05902754e-06 3.36779741e-06]
2021-01-30 23:24:35,138 - pyswarms.single.local_best - INFO - Optimize for 500 iters with {'c1': 0.1, 'c2': 0.3, 'w': 0.9, 'k': 5, 'p': 2}
2021-01-30 23:25:06,140 - pyswarms.single.local_best - INFO - Optimization finished | best cost: 257.84507499730404, best pos: [1.31691365e+00 1.54825217e+00 1.20198193e+02 8.98325846e-02
 2.71932652e-06 3.16328814e-06 3.51389141e-06]
2021-01-30 23:25:06,182 - pyswarms.single.local_best - INFO - Optimize for 500 iters with {'c1': 0.1, 'c2': 0.3, 'w': 0.9, 'k': 5, 'p': 2}
2021-01-30 23:25:35,436 - pyswarms.single.local_best - INFO - Optimization finished | best cost: 256.6874417034417, best pos: [1.04994134e+00 1.58273988e+00 1.30532973e+02 1.82537660e-01
 3.55005350e-06 1.66091496e-06 3.51915916e-06]
2021-01-30 23:25:35,477 - pyswarms.single.local_best - INFO - Optimize for 500 iters with {'c1': 0.1, 'c2': 0.3, 'w': 0.9, 'k': 5, 'p': 2}
2021-01-30 23:26:03,161 - pyswarms.single.local_best - INFO - Optimization finished | best cost: 275.6960338884737, best pos: [1.08289854e+00 1.56097010e+00 1.34455987e+02 1.82834774e-01
 2.94064479e-06 2.01336793e-06 3.47804303e-06]
2021-01-30 23:26:03,206 - pyswarms.single.local_best - INFO - Optimize for 500 iters with {'c1': 0.1, 'c2': 0.3, 'w': 0.9, 'k': 5, 'p': 2}
2021-01-30 23:26:29,991 - pyswarms.single.local_best - INFO - Optimization finished | best cost: 265.9166059339416, best pos: [1.22632622e+00 1.71558412e+00 1.30505059e+02 1.18004739e-01
 3.45065754e-06 2.94332160e-06 3.38659489e-06]
2021-01-30 23:26:30,036 - pyswarms.single.local_best - INFO - Optimize for 500 iters with {'c1': 0.1, 'c2': 0.3, 'w': 0.9, 'k': 5, 'p': 2}
2021-01-30 23:26:57,476 - pyswarms.single.local_best - INFO - Optimization finished | best cost: 275.5145260236337, best pos: [8.72231394e-01 1.36273146e+00 1.31126918e+02 2.82880933e-01
 2.57385537e-06 3.30681032e-06 3.34924895e-06]
2021-01-30 23:26:57,520 - pyswarms.single.local_best - INFO - Optimize for 500 iters with {'c1': 0.1, 'c2': 0.3, 'w': 0.9, 'k': 5, 'p': 2}
2021-01-30 23:27:23,864 - pyswarms.single.local_best - INFO - Optimization finished | best cost: 229.66552901866572, best pos: [6.70788440e-01 9.35433849e-01 1.30336037e+02 4.60081272e-01
 3.40523215e-06 3.42318437e-06 3.44461091e-06]
2021-01-30 23:27:23,900 - pyswarms.single.local_best - INFO - Optimize for 500 iters with {'c1': 0.1, 'c2': 0.3, 'w': 0.9, 'k': 5, 'p': 2}
2021-01-30 23:27:53,218 - pyswarms.single.local_best - INFO - Optimization finished | best cost: 255.89316639030466, best pos: [1.18074201e+00 1.60975536e+00 1.24809641e+02 1.27699947e-01
 1.63877235e-06 2.61789389e-06 3.42523893e-06]
2021-01-30 23:27:53,257 - pyswarms.single.local_best - INFO - Optimize for 500 iters with {'c1': 0.1, 'c2': 0.3, 'w': 0.9, 'k': 5, 'p': 2}
2021-01-30 23:28:22,338 - pyswarms.single.local_best - INFO - Optimization finished | best cost: 229.8630587591662, best pos: [1.29628323e+00 1.74861005e+00 1.25471913e+02 8.83234397e-02
 3.05691550e-06 2.21588415e-06 3.07056620e-06]
2021-01-30 23:28:22,382 - pyswarms.single.local_best - INFO - Optimize for 500 iters with {'c1': 0.1, 'c2': 0.3, 'w': 0.9, 'k': 5, 'p': 2}
2021-01-30 23:28:50,383 - pyswarms.single.local_best - INFO - Optimization finished | best cost: 254.74752013321262, best pos: [1.16004767e+00 1.61205117e+00 1.31615273e+02 1.40912436e-01
 3.43720087e-06 3.14038668e-06 3.46918458e-06]
2021-01-30 23:28:50,424 - pyswarms.single.local_best - INFO - Optimize for 500 iters with {'c1': 0.1, 'c2': 0.3, 'w': 0.9, 'k': 5, 'p': 2}
2021-01-30 23:29:18,356 - pyswarms.single.local_best - INFO - Optimization finished | best cost: 229.3780380078232, best pos: [8.51382265e-01 1.24597760e+00 1.29207201e+02 2.96137497e-01
 2.85614374e-06 2.12635676e-06 3.52914211e-06]
2021-01-30 23:29:18,399 - pyswarms.single.local_best - INFO - Optimize for 500 iters with {'c1': 0.1, 'c2': 0.3, 'w': 0.9, 'k': 5, 'p': 2}
2021-01-30 23:29:47,204 - pyswarms.single.local_best - INFO - Optimization finished | best cost: 275.0342024800909, best pos: [1.28126453e+00 1.48340394e+00 1.24510225e+02 1.10384549e-01
 1.80008700e-06 1.45821424e-06 3.20280940e-06]
2021-01-30 23:29:47,248 - pyswarms.single.local_best - INFO - Optimize for 500 iters with {'c1': 0.1, 'c2': 0.3, 'w': 0.9, 'k': 5, 'p': 2}
2021-01-30 23:30:16,578 - pyswarms.single.local_best - INFO - Optimization finished | best cost: 271.45939591875367, best pos: [1.04992243e+00 1.19353297e+00 1.31906436e+02 2.02776046e-01
 3.27874089e-06 1.77660114e-06 3.54912591e-06]
2021-01-30 23:30:16,617 - pyswarms.single.local_best - INFO - Optimize for 500 iters with {'c1': 0.1, 'c2': 0.3, 'w': 0.9, 'k': 5, 'p': 2}
2021-01-30 23:30:44,374 - pyswarms.single.local_best - INFO - Optimization finished | best cost: 255.12523845607433, best pos: [1.21556160e+00 1.51492445e+00 1.27182576e+02 1.31536493e-01
 1.63358526e-06 2.51894757e-06 3.26056128e-06]
2021-01-30 23:30:44,416 - pyswarms.single.local_best - INFO - Optimize for 500 iters with {'c1': 0.1, 'c2': 0.3, 'w': 0.9, 'k': 5, 'p': 2}
2021-01-30 23:31:13,499 - pyswarms.single.local_best - INFO - Optimization finished | best cost: 266.5491888122388, best pos: [1.14838543e+00 1.45071511e+00 1.26820827e+02 1.51040262e-01
 2.33749883e-06 2.28591947e-06 3.55259253e-06]
2021-01-30 23:31:13,542 - pyswarms.single.local_best - INFO - Optimize for 500 iters with {'c1': 0.1, 'c2': 0.3, 'w': 0.9, 'k': 5, 'p': 2}
2021-01-30 23:31:41,831 - pyswarms.single.local_best - INFO - Optimization finished | best cost: 231.14650153978064, best pos: [1.26865959e+00 1.68349419e+00 1.24745164e+02 9.47762768e-02
 3.26205365e-06 1.59303402e-06 3.44841793e-06]
2021-01-30 23:31:41,870 - pyswarms.single.local_best - INFO - Optimize for 500 iters with {'c1': 0.1, 'c2': 0.3, 'w': 0.9, 'k': 5, 'p': 2}
2021-01-30 23:32:12,121 - pyswarms.single.local_best - INFO - Optimization finished | best cost: 257.0998320842874, best pos: [1.45796517e+00 1.91377863e+00 1.31675929e+02 5.32026357e-02
 2.85649548e-06 7.51604630e-07 3.52640140e-06]
2021-01-30 23:32:12,163 - pyswarms.single.local_best - INFO - Optimize for 500 iters with {'c1': 0.1, 'c2': 0.3, 'w': 0.9, 'k': 5, 'p': 2}
2021-01-30 23:32:39,600 - pyswarms.single.local_best - INFO - Optimization finished | best cost: 253.9430311518689, best pos: [1.37695767e+00 1.82375247e+00 1.25868711e+02 7.04828264e-02
 2.95510618e-06 7.22223446e-08 3.28165508e-06]
2021-01-30 23:32:39,645 - pyswarms.single.local_best - INFO - Optimize for 500 iters with {'c1': 0.1, 'c2': 0.3, 'w': 0.9, 'k': 5, 'p': 2}
2021-01-30 23:33:10,252 - pyswarms.single.local_best - INFO - Optimization finished | best cost: 305.03900190294445, best pos: [1.43479614e+00 1.74157356e+00 1.24880659e+02 5.60120392e-02
 2.13903756e-06 3.52183206e-06 3.54887856e-06]
2021-01-30 23:33:10,295 - pyswarms.single.local_best - INFO - Optimize for 500 iters with {'c1': 0.1, 'c2': 0.3, 'w': 0.9, 'k': 5, 'p': 2}
2021-01-30 23:33:39,805 - pyswarms.single.local_best - INFO - Optimization finished | best cost: 270.3139134348836, best pos: [1.27419146e+00 1.65659214e+00 1.23437216e+02 9.35344867e-02
 2.10048950e-06 2.14712855e-06 3.38381591e-06]
2021-01-30 23:33:39,847 - pyswarms.single.local_best - INFO - Optimize for 500 iters with {'c1': 0.1, 'c2': 0.3, 'w': 0.9, 'k': 5, 'p': 2}
2021-01-30 23:34:08,938 - pyswarms.single.local_best - INFO - Optimization finished | best cost: 296.8228380388274, best pos: [1.17527149e+00 1.56550950e+00 1.23228511e+02 1.27443421e-01
 3.31794761e-06 2.92307113e-06 3.52515163e-06]
2021-01-30 23:34:08,978 - pyswarms.single.local_best - INFO - Optimize for 500 iters with {'c1': 0.1, 'c2': 0.3, 'w': 0.9, 'k': 5, 'p': 2}
2021-01-30 23:34:36,829 - pyswarms.single.local_best - INFO - Optimization finished | best cost: 293.2036232354391, best pos: [1.17527836e+00 1.55349384e+00 1.29254323e+02 1.44843595e-01
 3.44742221e-06 1.74570882e-06 3.18178610e-06]
2021-01-30 23:34:36,871 - pyswarms.single.local_best - INFO - Optimize for 500 iters with {'c1': 0.1, 'c2': 0.3, 'w': 0.9, 'k': 5, 'p': 2}
2021-01-30 23:35:05,020 - pyswarms.single.local_best - INFO - Optimization finished | best cost: 256.5370505696227, best pos: [1.36714583e+00 1.75578657e+00 1.27058508e+02 7.58676575e-02
 2.52241111e-06 1.98752001e-06 3.43008116e-06]
2021-01-30 23:35:05,065 - pyswarms.single.local_best - INFO - Optimize for 500 iters with {'c1': 0.1, 'c2': 0.3, 'w': 0.9, 'k': 5, 'p': 2}
2021-01-30 23:35:32,375 - pyswarms.single.local_best - INFO - Optimization finished | best cost: 245.78338797548147, best pos: [1.37385402e+00 1.83547562e+00 1.24971132e+02 6.32033197e-02
 1.14495864e-06 2.34893442e-06 3.29327221e-06]
2021-01-30 23:35:32,417 - pyswarms.single.local_best - INFO - Optimize for 500 iters with {'c1': 0.1, 'c2': 0.3, 'w': 0.9, 'k': 5, 'p': 2}
2021-01-30 23:35:59,582 - pyswarms.single.local_best - INFO - Optimization finished | best cost: 255.6201122738368, best pos: [7.32526292e-01 1.00324125e+00 1.23980143e+02 3.89521321e-01
 2.93974169e-06 2.94876259e-06 3.42826153e-06]
2021-01-30 23:35:59,622 - pyswarms.single.local_best - INFO - Optimize for 500 iters with {'c1': 0.1, 'c2': 0.3, 'w': 0.9, 'k': 5, 'p': 2}
2021-01-30 23:36:26,347 - pyswarms.single.local_best - INFO - Optimization finished | best cost: 268.1538370305492, best pos: [1.44054201e+00 1.97351619e+00 1.26125559e+02 5.00397672e-02
 3.44077651e-06 6.39636876e-07 2.58489150e-06]
2021-01-30 23:36:26,388 - pyswarms.single.local_best - INFO - Optimize for 500 iters with {'c1': 0.1, 'c2': 0.3, 'w': 0.9, 'k': 5, 'p': 2}
2021-01-30 23:36:54,270 - pyswarms.single.local_best - INFO - Optimization finished | best cost: 269.95864959497254, best pos: [1.14698792e+00 1.59832903e+00 1.26926618e+02 1.37432421e-01
 2.99649147e-06 2.48075487e-06 3.52487729e-06]
2021-01-30 23:36:54,313 - pyswarms.single.local_best - INFO - Optimize for 500 iters with {'c1': 0.1, 'c2': 0.3, 'w': 0.9, 'k': 5, 'p': 2}
2021-01-30 23:37:23,087 - pyswarms.single.local_best - INFO - Optimization finished | best cost: 262.2506521163572, best pos: [1.02819845e+00 1.29642499e+00 1.25403997e+02 1.95129222e-01
 3.47440607e-06 3.55892668e-06 3.30738048e-06]
2021-01-30 23:37:23,132 - pyswarms.single.local_best - INFO - Optimize for 500 iters with {'c1': 0.1, 'c2': 0.3, 'w': 0.9, 'k': 5, 'p': 2}
2021-01-30 23:37:51,405 - pyswarms.single.local_best - INFO - Optimization finished | best cost: 244.53364143865392, best pos: [1.33340435e+00 1.99981308e+00 1.27955857e+02 8.16709174e-02
 3.42902200e-06 1.67260129e-06 2.77217536e-06]
2021-01-30 23:37:51,445 - pyswarms.single.local_best - INFO - Optimize for 500 iters with {'c1': 0.1, 'c2': 0.3, 'w': 0.9, 'k': 5, 'p': 2}
2021-01-30 23:38:22,482 - pyswarms.single.local_best - INFO - Optimization finished | best cost: 270.3866582781922, best pos: [1.16276747e+00 1.62466620e+00 1.26406119e+02 1.31266790e-01
 2.57549661e-06 3.05030970e-06 3.22175286e-06]
2021-01-30 23:38:22,523 - pyswarms.single.local_best - INFO - Optimize for 500 iters with {'c1': 0.1, 'c2': 0.3, 'w': 0.9, 'k': 5, 'p': 2}
2021-01-30 23:38:53,665 - pyswarms.single.local_best - INFO - Optimization finished | best cost: 263.3754569284704, best pos: [1.27747794e+00 1.93779825e+00 1.32107853e+02 1.03046798e-01
 1.48013958e-06 2.95455686e-06 3.44016849e-06]
2021-01-30 23:38:53,708 - pyswarms.single.local_best - INFO - Optimize for 500 iters with {'c1': 0.1, 'c2': 0.3, 'w': 0.9, 'k': 5, 'p': 2}
2021-01-30 23:39:23,977 - pyswarms.single.local_best - INFO - Optimization finished | best cost: 257.3832508162555, best pos: [1.35531447e+00 1.84158191e+00 1.25375847e+02 6.72086103e-02
 3.13003523e-06 2.15314612e-06 3.51827522e-06]
2021-01-30 23:39:24,026 - pyswarms.single.local_best - INFO - Optimize for 500 iters with {'c1': 0.1, 'c2': 0.3, 'w': 0.9, 'k': 5, 'p': 2}
2021-01-30 23:39:54,437 - pyswarms.single.local_best - INFO - Optimization finished | best cost: 270.07678278868354, best pos: [1.06467508e+00 1.41090168e+00 1.29826150e+02 1.85588423e-01
 3.44309843e-06 2.71133750e-06 3.33168851e-06]
2021-01-30 23:39:54,479 - pyswarms.single.local_best - INFO - Optimize for 500 iters with {'c1': 0.1, 'c2': 0.3, 'w': 0.9, 'k': 5, 'p': 2}
2021-01-30 23:40:24,351 - pyswarms.single.local_best - INFO - Optimization finished | best cost: 260.4256625270957, best pos: [1.16366178e+00 1.65628139e+00 1.25162830e+02 1.33354517e-01
 3.00116899e-06 2.57985324e-06 2.97887347e-06]
2021-01-30 23:40:24,391 - pyswarms.single.local_best - INFO - Optimize for 500 iters with {'c1': 0.1, 'c2': 0.3, 'w': 0.9, 'k': 5, 'p': 2}
2021-01-30 23:40:53,094 - pyswarms.single.local_best - INFO - Optimization finished | best cost: 289.54404131032186, best pos: [9.18384630e-01 1.20003137e+00 1.31503497e+02 2.63667831e-01
 3.24061930e-06 3.38890875e-06 3.44480775e-06]
2021-01-30 23:40:53,140 - pyswarms.single.local_best - INFO - Optimize for 500 iters with {'c1': 0.1, 'c2': 0.3, 'w': 0.9, 'k': 5, 'p': 2}
2021-01-30 23:41:24,251 - pyswarms.single.local_best - INFO - Optimization finished | best cost: 256.8838761874388, best pos: [1.36039048e+00 1.75471178e+00 1.26028067e+02 7.45264146e-02
 2.37091877e-06 9.02052064e-07 3.41464362e-06]
2021-01-30 23:41:24,291 - pyswarms.single.local_best - INFO - Optimize for 500 iters with {'c1': 0.1, 'c2': 0.3, 'w': 0.9, 'k': 5, 'p': 2}
2021-01-30 23:41:52,275 - pyswarms.single.local_best - INFO - Optimization finished | best cost: 259.0992338767545, best pos: [9.08310961e-01 1.18644872e+00 1.31442933e+02 2.77400411e-01
 3.02213332e-06 1.68698403e-06 3.50850162e-06]
2021-01-30 23:41:52,317 - pyswarms.single.local_best - INFO - Optimize for 500 iters with {'c1': 0.1, 'c2': 0.3, 'w': 0.9, 'k': 5, 'p': 2}
2021-01-30 23:42:19,855 - pyswarms.single.local_best - INFO - Optimization finished | best cost: 244.44831920185226, best pos: [1.13845866e+00 1.49262214e+00 1.25303934e+02 1.40959353e-01
 3.49361458e-06 3.09418030e-06 3.55241842e-06]
2021-01-30 23:42:19,897 - pyswarms.single.local_best - INFO - Optimize for 500 iters with {'c1': 0.1, 'c2': 0.3, 'w': 0.9, 'k': 5, 'p': 2}
2021-01-30 23:42:48,167 - pyswarms.single.local_best - INFO - Optimization finished | best cost: 232.20276309516953, best pos: [1.12843005e+00 1.52784762e+00 1.23293836e+02 1.41342270e-01
 3.46380678e-06 9.02768050e-07 3.45715661e-06]
2021-01-30 23:42:48,211 - pyswarms.single.local_best - INFO - Optimize for 500 iters with {'c1': 0.1, 'c2': 0.3, 'w': 0.9, 'k': 5, 'p': 2}
2021-01-30 23:43:16,139 - pyswarms.single.local_best - INFO - Optimization finished | best cost: 271.3024258055351, best pos: [1.22438611e+00 1.83614725e+00 1.24199194e+02 1.06033774e-01
 2.96108646e-06 2.44623485e-06 3.22732269e-06]
2021-01-30 23:43:16,182 - pyswarms.single.local_best - INFO - Optimize for 500 iters with {'c1': 0.1, 'c2': 0.3, 'w': 0.9, 'k': 5, 'p': 2}
2021-01-30 23:43:45,524 - pyswarms.single.local_best - INFO - Optimization finished | best cost: 311.17090145323374, best pos: [1.04671631e+00 1.37466140e+00 1.29811806e+02 1.94578569e-01
 3.27413555e-06 2.36979635e-06 3.55295006e-06]
2021-01-30 23:43:45,566 - pyswarms.single.local_best - INFO - Optimize for 500 iters with {'c1': 0.1, 'c2': 0.3, 'w': 0.9, 'k': 5, 'p': 2}
2021-01-30 23:44:13,237 - pyswarms.single.local_best - INFO - Optimization finished | best cost: 239.7630651046214, best pos: [1.02613568e+00 1.36244154e+00 1.27291690e+02 1.97088477e-01
 1.66992604e-06 2.17223550e-06 3.39145426e-06]
2021-01-30 23:44:13,278 - pyswarms.single.local_best - INFO - Optimize for 500 iters with {'c1': 0.1, 'c2': 0.3, 'w': 0.9, 'k': 5, 'p': 2}
2021-01-30 23:44:40,215 - pyswarms.single.local_best - INFO - Optimization finished | best cost: 252.7719142366165, best pos: [1.12781008e+00 1.28565905e+00 1.25012880e+02 1.66023131e-01
 2.14628966e-06 3.51677605e-06 3.17716551e-06]
2021-01-30 23:44:40,255 - pyswarms.single.local_best - INFO - Optimize for 500 iters with {'c1': 0.1, 'c2': 0.3, 'w': 0.9, 'k': 5, 'p': 2}
2021-01-30 23:45:08,210 - pyswarms.single.local_best - INFO - Optimization finished | best cost: 251.03253311140483, best pos: [1.02554236e+00 1.44210881e+00 1.30812641e+02 2.05168507e-01
 3.10277165e-06 1.93735688e-06 3.44073582e-06]
2021-01-30 23:45:08,255 - pyswarms.single.local_best - INFO - Optimize for 500 iters with {'c1': 0.1, 'c2': 0.3, 'w': 0.9, 'k': 5, 'p': 2}
2021-01-30 23:45:35,358 - pyswarms.single.local_best - INFO - Optimization finished | best cost: 264.5042189918844, best pos: [1.00491586e+00 1.36591131e+00 1.28305298e+02 2.05236521e-01
 3.45961667e-06 2.33039759e-06 3.47523310e-06]
2021-01-30 23:45:35,397 - pyswarms.single.local_best - INFO - Optimize for 500 iters with {'c1': 0.1, 'c2': 0.3, 'w': 0.9, 'k': 5, 'p': 2}
2021-01-30 23:46:07,139 - pyswarms.single.local_best - INFO - Optimization finished | best cost: 295.45866931554644, best pos: [1.44089093e+00 1.93107444e+00 1.25721865e+02 5.20232379e-02
 2.52847141e-06 2.80850231e-06 3.06665481e-06]
2021-01-30 23:46:07,184 - pyswarms.single.local_best - INFO - Optimize for 500 iters with {'c1': 0.1, 'c2': 0.3, 'w': 0.9, 'k': 5, 'p': 2}
2021-01-30 23:46:33,773 - pyswarms.single.local_best - INFO - Optimization finished | best cost: 260.62389777733256, best pos: [1.16677194e+00 1.43660731e+00 1.26156526e+02 1.39166921e-01
 2.82948968e-06 3.41514678e-06 3.54688331e-06]
2021-01-30 23:46:33,816 - pyswarms.single.local_best - INFO - Optimize for 500 iters with {'c1': 0.1, 'c2': 0.3, 'w': 0.9, 'k': 5, 'p': 2}
2021-01-30 23:47:04,295 - pyswarms.single.local_best - INFO - Optimization finished | best cost: 241.93825520530478, best pos: [1.22294162e+00 1.64679967e+00 1.27173984e+02 1.14670950e-01
 2.34890940e-06 3.23542407e-06 3.42120304e-06]
2021-01-30 23:47:04,339 - pyswarms.single.local_best - INFO - Optimize for 500 iters with {'c1': 0.1, 'c2': 0.3, 'w': 0.9, 'k': 5, 'p': 2}
2021-01-30 23:47:36,090 - pyswarms.single.local_best - INFO - Optimization finished | best cost: 274.6480257144109, best pos: [1.45100914e+00 1.94123614e+00 1.23412605e+02 5.02548958e-02
 5.04997856e-07 1.77515537e-06 3.47109133e-06]
2021-01-30 23:47:36,134 - pyswarms.single.local_best - INFO - Optimize for 500 iters with {'c1': 0.1, 'c2': 0.3, 'w': 0.9, 'k': 5, 'p': 2}
2021-01-30 23:48:06,357 - pyswarms.single.local_best - INFO - Optimization finished | best cost: 308.98508147353914, best pos: [1.28548483e+00 1.57515572e+00 1.30023053e+02 1.06778358e-01
 1.93495839e-06 2.53072222e-06 3.43100714e-06]
2021-01-30 23:48:06,401 - pyswarms.single.local_best - INFO - Optimize for 500 iters with {'c1': 0.1, 'c2': 0.3, 'w': 0.9, 'k': 5, 'p': 2}
2021-01-30 23:48:34,675 - pyswarms.single.local_best - INFO - Optimization finished | best cost: 247.68428133039862, best pos: [1.30098263e+00 1.75597707e+00 1.26850540e+02 9.18126808e-02
 2.12213527e-06 2.82410762e-06 3.55582229e-06]
2021-01-30 23:48:34,717 - pyswarms.single.local_best - INFO - Optimize for 500 iters with {'c1': 0.1, 'c2': 0.3, 'w': 0.9, 'k': 5, 'p': 2}
2021-01-30 23:49:03,447 - pyswarms.single.local_best - INFO - Optimization finished | best cost: 266.6388509790246, best pos: [9.94374687e-01 1.25792723e+00 1.28975310e+02 2.19171553e-01
 2.45920973e-06 2.91435612e-06 3.52140840e-06]
2021-01-30 23:49:03,490 - pyswarms.single.local_best - INFO - Optimize for 500 iters with {'c1': 0.1, 'c2': 0.3, 'w': 0.9, 'k': 5, 'p': 2}
2021-01-30 23:49:32,685 - pyswarms.single.local_best - INFO - Optimization finished | best cost: 231.7373002113353, best pos: [1.12507055e+00 1.57492680e+00 1.25614082e+02 1.52431009e-01
 1.78690377e-06 2.87129394e-06 3.07656442e-06]
2021-01-30 23:49:32,736 - pyswarms.single.local_best - INFO - Optimize for 500 iters with {'c1': 0.1, 'c2': 0.3, 'w': 0.9, 'k': 5, 'p': 2}
2021-01-30 23:50:01,693 - pyswarms.single.local_best - INFO - Optimization finished | best cost: 301.9349171896623, best pos: [1.22412653e+00 1.56215235e+00 1.29289523e+02 1.25302201e-01
 2.80443012e-06 1.66959031e-06 3.52260912e-06]
2021-01-30 23:50:01,729 - pyswarms.single.local_best - INFO - Optimize for 500 iters with {'c1': 0.1, 'c2': 0.3, 'w': 0.9, 'k': 5, 'p': 2}
2021-01-30 23:50:30,361 - pyswarms.single.local_best - INFO - Optimization finished | best cost: 277.89777229515056, best pos: [1.19864594e+00 1.72706754e+00 1.28710250e+02 1.23536362e-01
 3.42814798e-06 2.69781115e-06 3.40663429e-06]
2021-01-30 23:50:30,403 - pyswarms.single.local_best - INFO - Optimize for 500 iters with {'c1': 0.1, 'c2': 0.3, 'w': 0.9, 'k': 5, 'p': 2}
2021-01-30 23:51:00,615 - pyswarms.single.local_best - INFO - Optimization finished | best cost: 258.42421656296665, best pos: [1.27805678e+00 1.74784259e+00 1.30957572e+02 1.00474456e-01
 3.00913093e-06 2.03248323e-06 3.31717547e-06]
2021-01-30 23:51:00,655 - pyswarms.single.local_best - INFO - Optimize for 500 iters with {'c1': 0.1, 'c2': 0.3, 'w': 0.9, 'k': 5, 'p': 2}
2021-01-30 23:51:29,964 - pyswarms.single.local_best - INFO - Optimization finished | best cost: 280.64191372147855, best pos: [1.03456105e+00 1.55315111e+00 1.31339270e+02 1.94348942e-01
 3.06280891e-06 3.08404203e-06 3.47139385e-06]
2021-01-30 23:51:30,006 - pyswarms.single.local_best - INFO - Optimize for 500 iters with {'c1': 0.1, 'c2': 0.3, 'w': 0.9, 'k': 5, 'p': 2}
2021-01-30 23:51:57,450 - pyswarms.single.local_best - INFO - Optimization finished | best cost: 258.1033950054265, best pos: [9.10615533e-01 1.34234043e+00 1.32587568e+02 2.67127805e-01
 3.31291881e-06 3.36947179e-06 3.30107370e-06]
2021-01-30 23:51:57,496 - pyswarms.single.local_best - INFO - Optimize for 500 iters with {'c1': 0.1, 'c2': 0.3, 'w': 0.9, 'k': 5, 'p': 2}
2021-01-30 23:52:25,217 - pyswarms.single.local_best - INFO - Optimization finished | best cost: 189.57096596775276, best pos: [1.19582136e+00 1.96520069e+00 1.37654690e+02 7.18180044e-02
 8.95053872e-07 1.37910681e-06 1.11031653e-05]
2021-01-30 23:52:25,259 - pyswarms.single.local_best - INFO - Optimize for 500 iters with {'c1': 0.1, 'c2': 0.3, 'w': 0.9, 'k': 5, 'p': 2}
2021-01-30 23:52:54,548 - pyswarms.single.local_best - INFO - Optimization finished | best cost: 227.78826051399494, best pos: [9.38070456e-01 1.67246072e+00 1.36769713e+02 1.68677960e-01
 5.79956241e-06 1.01583267e-05 1.08697336e-05]
2021-01-30 23:52:54,588 - pyswarms.single.local_best - INFO - Optimize for 500 iters with {'c1': 0.1, 'c2': 0.3, 'w': 0.9, 'k': 5, 'p': 2}
2021-01-30 23:53:22,436 - pyswarms.single.local_best - INFO - Optimization finished | best cost: 214.8237743164464, best pos: [9.75287487e-01 1.63030742e+00 1.38708439e+02 1.52636809e-01
 9.82028192e-06 8.84348564e-06 1.10292609e-05]
2021-01-30 23:53:22,480 - pyswarms.single.local_best - INFO - Optimize for 500 iters with {'c1': 0.1, 'c2': 0.3, 'w': 0.9, 'k': 5, 'p': 2}
2021-01-30 23:53:48,812 - pyswarms.single.local_best - INFO - Optimization finished | best cost: 212.5277096807441, best pos: [1.14694153e+00 1.65010406e+00 1.30734715e+02 7.00177975e-02
 1.09339333e-05 5.67552362e-06 1.09777596e-05]
2021-01-30 23:53:48,855 - pyswarms.single.local_best - INFO - Optimize for 500 iters with {'c1': 0.1, 'c2': 0.3, 'w': 0.9, 'k': 5, 'p': 2}
2021-01-30 23:54:16,157 - pyswarms.single.local_best - INFO - Optimization finished | best cost: 201.91819745547846, best pos: [1.07727928e+00 1.60169717e+00 1.33131341e+02 9.22538654e-02
 8.87187709e-06 7.46155878e-06 1.11097744e-05]
2021-01-30 23:54:16,195 - pyswarms.single.local_best - INFO - Optimize for 500 iters with {'c1': 0.1, 'c2': 0.3, 'w': 0.9, 'k': 5, 'p': 2}
2021-01-30 23:54:45,416 - pyswarms.single.local_best - INFO - Optimization finished | best cost: 203.39383981275577, best pos: [1.23038476e+00 1.04182897e+00 1.07385195e+02 7.35426112e-02
 5.80126146e-06 7.60170479e-06 1.07594009e-05]
2021-01-30 23:54:45,457 - pyswarms.single.local_best - INFO - Optimize for 500 iters with {'c1': 0.1, 'c2': 0.3, 'w': 0.9, 'k': 5, 'p': 2}
2021-01-30 23:55:13,085 - pyswarms.single.local_best - INFO - Optimization finished | best cost: 241.66327383494982, best pos: [7.78816374e-01 1.53886123e+00 1.37934884e+02 2.82910342e-01
 9.69683508e-06 7.55530826e-06 9.34354367e-06]
2021-01-30 23:55:13,135 - pyswarms.single.local_best - INFO - Optimize for 500 iters with {'c1': 0.1, 'c2': 0.3, 'w': 0.9, 'k': 5, 'p': 2}
2021-01-30 23:55:40,501 - pyswarms.single.local_best - INFO - Optimization finished | best cost: 220.27568382301646, best pos: [1.00674264e+00 1.67745662e+00 1.31289205e+02 1.22520848e-01
 1.02122368e-05 6.97677657e-06 1.08825511e-05]
2021-01-30 23:55:40,545 - pyswarms.single.local_best - INFO - Optimize for 500 iters with {'c1': 0.1, 'c2': 0.3, 'w': 0.9, 'k': 5, 'p': 2}
2021-01-30 23:56:08,621 - pyswarms.single.local_best - INFO - Optimization finished | best cost: 219.74257957955479, best pos: [1.03280902e+00 1.86112052e+00 1.37810893e+02 1.18270340e-01
 7.04778007e-06 7.58498794e-06 1.10354367e-05]
2021-01-30 23:56:08,657 - pyswarms.single.local_best - INFO - Optimize for 500 iters with {'c1': 0.1, 'c2': 0.3, 'w': 0.9, 'k': 5, 'p': 2}
2021-01-30 23:56:35,687 - pyswarms.single.local_best - INFO - Optimization finished | best cost: 229.7100081473926, best pos: [1.04201587e+00 1.56020185e+00 1.36339346e+02 1.31923051e-01
 6.22135101e-06 5.41671133e-06 1.02178082e-05]
2021-01-30 23:56:35,730 - pyswarms.single.local_best - INFO - Optimize for 500 iters with {'c1': 0.1, 'c2': 0.3, 'w': 0.9, 'k': 5, 'p': 2}
2021-01-30 23:57:03,025 - pyswarms.single.local_best - INFO - Optimization finished | best cost: 202.9632689618016, best pos: [1.40894826e+00 1.59271189e+00 1.33720457e+02 1.16337642e-02
 4.92895886e-06 6.64731070e-06 1.06278775e-05]
2021-01-30 23:57:03,066 - pyswarms.single.local_best - INFO - Optimize for 500 iters with {'c1': 0.1, 'c2': 0.3, 'w': 0.9, 'k': 5, 'p': 2}
2021-01-30 23:57:30,627 - pyswarms.single.local_best - INFO - Optimization finished | best cost: 201.87671824219458, best pos: [1.27369094e+00 8.27258976e-01 8.12689345e+01 1.98795836e-01
 6.98648505e-06 1.10865386e-05 9.53488814e-06]
2021-01-30 23:57:30,671 - pyswarms.single.local_best - INFO - Optimize for 500 iters with {'c1': 0.1, 'c2': 0.3, 'w': 0.9, 'k': 5, 'p': 2}
2021-01-30 23:57:57,899 - pyswarms.single.local_best - INFO - Optimization finished | best cost: 210.3882859680288, best pos: [8.66242700e-01 1.98252749e+00 1.38810222e+02 2.05666809e-01
 8.83214960e-06 1.00383910e-05 1.03823328e-05]
2021-01-30 23:57:57,938 - pyswarms.single.local_best - INFO - Optimize for 500 iters with {'c1': 0.1, 'c2': 0.3, 'w': 0.9, 'k': 5, 'p': 2}
2021-01-30 23:58:27,388 - pyswarms.single.local_best - INFO - Optimization finished | best cost: 199.0931079306122, best pos: [1.21912400e+00 1.51446933e+00 1.29481102e+02 5.64519520e-02
 6.75913834e-06 8.51177576e-06 1.07403746e-05]
2021-01-30 23:58:27,435 - pyswarms.single.local_best - INFO - Optimize for 500 iters with {'c1': 0.1, 'c2': 0.3, 'w': 0.9, 'k': 5, 'p': 2}
2021-01-30 23:58:55,113 - pyswarms.single.local_best - INFO - Optimization finished | best cost: 199.06051875370423, best pos: [1.16200239e+00 1.53378953e+00 1.32752030e+02 6.79021644e-02
 9.26802542e-06 8.16544932e-06 1.08247195e-05]
2021-01-30 23:58:55,154 - pyswarms.single.local_best - INFO - Optimize for 500 iters with {'c1': 0.1, 'c2': 0.3, 'w': 0.9, 'k': 5, 'p': 2}
2021-01-30 23:59:23,740 - pyswarms.single.local_best - INFO - Optimization finished | best cost: 216.96240782020573, best pos: [1.16574887e+00 1.81729403e+00 1.38889100e+02 8.20940695e-02
 8.92532792e-06 7.19088340e-06 1.05965953e-05]
2021-01-30 23:59:23,784 - pyswarms.single.local_best - INFO - Optimize for 500 iters with {'c1': 0.1, 'c2': 0.3, 'w': 0.9, 'k': 5, 'p': 2}
2021-01-30 23:59:52,451 - pyswarms.single.local_best - INFO - Optimization finished | best cost: 211.92114695204762, best pos: [1.96869875e+00 4.98763685e-01 7.73109061e+01 5.06337232e-01
 4.16112557e-08 8.31241982e-06 7.87658862e-06]
2021-01-30 23:59:52,494 - pyswarms.single.local_best - INFO - Optimize for 500 iters with {'c1': 0.1, 'c2': 0.3, 'w': 0.9, 'k': 5, 'p': 2}
2021-01-31 00:00:20,316 - pyswarms.single.local_best - INFO - Optimization finished | best cost: 208.7801443981337, best pos: [8.91994732e-01 6.89822595e-01 1.12950355e+02 2.59340456e-01
 1.09067816e-05 6.08484095e-06 7.69856723e-06]
2021-01-31 00:00:20,357 - pyswarms.single.local_best - INFO - Optimize for 500 iters with {'c1': 0.1, 'c2': 0.3, 'w': 0.9, 'k': 5, 'p': 2}
2021-01-31 00:00:48,229 - pyswarms.single.local_best - INFO - Optimization finished | best cost: 216.40413397149146, best pos: [1.13229731e+00 1.66803376e+00 1.32885433e+02 8.09500820e-02
 1.06954034e-05 8.03386427e-06 9.62379495e-06]
2021-01-31 00:00:48,269 - pyswarms.single.local_best - INFO - Optimize for 500 iters with {'c1': 0.1, 'c2': 0.3, 'w': 0.9, 'k': 5, 'p': 2}
2021-01-31 00:01:17,746 - pyswarms.single.local_best - INFO - Optimization finished | best cost: 229.24418543925913, best pos: [1.78321926e+00 7.16245533e-01 8.11756312e+01 2.83344246e-01
 2.35113141e-06 9.69596986e-06 4.85584345e-06]
2021-01-31 00:01:17,784 - pyswarms.single.local_best - INFO - Optimize for 500 iters with {'c1': 0.1, 'c2': 0.3, 'w': 0.9, 'k': 5, 'p': 2}
2021-01-31 00:01:44,260 - pyswarms.single.local_best - INFO - Optimization finished | best cost: 204.8977117917256, best pos: [8.73740308e-01 1.59353877e+00 1.37754545e+02 2.01294878e-01
 1.02766733e-05 1.06650744e-05 1.07040437e-05]
2021-01-31 00:01:44,303 - pyswarms.single.local_best - INFO - Optimize for 500 iters with {'c1': 0.1, 'c2': 0.3, 'w': 0.9, 'k': 5, 'p': 2}
2021-01-31 00:02:14,982 - pyswarms.single.local_best - INFO - Optimization finished | best cost: 196.77122367043998, best pos: [8.75699340e-01 1.91754863e+00 1.37307032e+02 1.79168455e-01
 1.01498476e-05 8.91600133e-06 1.11155717e-05]
2021-01-31 00:02:15,026 - pyswarms.single.local_best - INFO - Optimize for 500 iters with {'c1': 0.1, 'c2': 0.3, 'w': 0.9, 'k': 5, 'p': 2}
2021-01-31 00:02:42,494 - pyswarms.single.local_best - INFO - Optimization finished | best cost: 214.68562458725975, best pos: [1.00123706e+00 1.97285582e+00 1.37559794e+02 1.45645145e-01
 6.97564529e-06 1.26643879e-06 1.05513543e-05]
2021-01-31 00:02:42,532 - pyswarms.single.local_best - INFO - Optimize for 500 iters with {'c1': 0.1, 'c2': 0.3, 'w': 0.9, 'k': 5, 'p': 2}
2021-01-31 00:03:09,949 - pyswarms.single.local_best - INFO - Optimization finished | best cost: 211.3720213827874, best pos: [1.28775615e+00 1.83269710e+00 1.32605574e+02 3.46716693e-02
 5.73107978e-06 6.23430777e-06 1.06731542e-05]
2021-01-31 00:03:09,993 - pyswarms.single.local_best - INFO - Optimize for 500 iters with {'c1': 0.1, 'c2': 0.3, 'w': 0.9, 'k': 5, 'p': 2}
2021-01-31 00:03:39,183 - pyswarms.single.local_best - INFO - Optimization finished | best cost: 242.8024532184925, best pos: [1.70741972e+00 1.00801643e+00 7.98700868e+01 1.12473439e-01
 1.06933788e-05 2.47617154e-06 9.25320047e-06]
2021-01-31 00:03:39,228 - pyswarms.single.local_best - INFO - Optimize for 500 iters with {'c1': 0.1, 'c2': 0.3, 'w': 0.9, 'k': 5, 'p': 2}
2021-01-31 00:04:08,042 - pyswarms.single.local_best - INFO - Optimization finished | best cost: 221.00527389624116, best pos: [8.06581759e-01 1.94279904e+00 1.38074914e+02 2.43168629e-01
 8.75798314e-06 7.64484292e-06 1.11119077e-05]
2021-01-31 00:04:08,084 - pyswarms.single.local_best - INFO - Optimize for 500 iters with {'c1': 0.1, 'c2': 0.3, 'w': 0.9, 'k': 5, 'p': 2}
2021-01-31 00:04:35,543 - pyswarms.single.local_best - INFO - Optimization finished | best cost: 204.75784497144843, best pos: [8.40205982e-01 1.26391315e+00 1.35854231e+02 2.27113033e-01
 1.11445946e-05 6.03033964e-06 1.07684863e-05]
2021-01-31 00:04:35,587 - pyswarms.single.local_best - INFO - Optimize for 500 iters with {'c1': 0.1, 'c2': 0.3, 'w': 0.9, 'k': 5, 'p': 2}
2021-01-31 00:05:04,954 - pyswarms.single.local_best - INFO - Optimization finished | best cost: 214.51745794035156, best pos: [1.53734408e+00 8.61843341e-01 7.88100894e+01 1.70334795e-01
 5.04876539e-06 1.06224097e-05 1.08727343e-05]
2021-01-31 00:05:04,992 - pyswarms.single.local_best - INFO - Optimize for 500 iters with {'c1': 0.1, 'c2': 0.3, 'w': 0.9, 'k': 5, 'p': 2}
2021-01-31 00:05:33,020 - pyswarms.single.local_best - INFO - Optimization finished | best cost: 229.37170463245937, best pos: [7.98809810e-01 1.16830895e+00 1.34045602e+02 2.46577329e-01
 1.09613636e-05 6.68871685e-06 1.10395448e-05]
2021-01-31 00:05:33,063 - pyswarms.single.local_best - INFO - Optimize for 500 iters with {'c1': 0.1, 'c2': 0.3, 'w': 0.9, 'k': 5, 'p': 2}
2021-01-31 00:06:01,483 - pyswarms.single.local_best - INFO - Optimization finished | best cost: 204.74504944895773, best pos: [1.09460618e+00 1.63629437e+00 1.31650939e+02 1.04620496e-01
 3.55780419e-06 6.25531610e-06 9.83868282e-06]
2021-01-31 00:06:01,526 - pyswarms.single.local_best - INFO - Optimize for 500 iters with {'c1': 0.1, 'c2': 0.3, 'w': 0.9, 'k': 5, 'p': 2}
2021-01-31 00:06:29,679 - pyswarms.single.local_best - INFO - Optimization finished | best cost: 208.2174873988487, best pos: [9.00240862e-01 1.18071554e+00 1.31675263e+02 1.84514651e-01
 1.07709427e-05 5.15314033e-06 1.11612974e-05]
2021-01-31 00:06:29,723 - pyswarms.single.local_best - INFO - Optimize for 500 iters with {'c1': 0.1, 'c2': 0.3, 'w': 0.9, 'k': 5, 'p': 2}
2021-01-31 00:06:57,017 - pyswarms.single.local_best - INFO - Optimization finished | best cost: 228.16878682931076, best pos: [1.99508012e+00 1.02765387e+00 8.01593117e+01 1.14040518e-01
 4.88799861e-06 6.64634075e-06 6.49839754e-06]
2021-01-31 00:06:57,061 - pyswarms.single.local_best - INFO - Optimize for 500 iters with {'c1': 0.1, 'c2': 0.3, 'w': 0.9, 'k': 5, 'p': 2}
2021-01-31 00:07:24,783 - pyswarms.single.local_best - INFO - Optimization finished | best cost: 225.2857512157021, best pos: [1.26122579e+00 1.65690540e+00 1.35896115e+02 3.87054758e-02
 8.50892239e-06 1.09751158e-05 1.05911512e-05]
2021-01-31 00:07:24,825 - pyswarms.single.local_best - INFO - Optimize for 500 iters with {'c1': 0.1, 'c2': 0.3, 'w': 0.9, 'k': 5, 'p': 2}
2021-01-31 00:07:51,948 - pyswarms.single.local_best - INFO - Optimization finished | best cost: 223.14423782906755, best pos: [9.43261602e-01 1.86763572e+00 1.38574740e+02 1.69763826e-01
 1.01122234e-05 6.25276623e-06 9.19220574e-06]
2021-01-31 00:07:51,992 - pyswarms.single.local_best - INFO - Optimize for 500 iters with {'c1': 0.1, 'c2': 0.3, 'w': 0.9, 'k': 5, 'p': 2}
2021-01-31 00:08:22,679 - pyswarms.single.local_best - INFO - Optimization finished | best cost: 220.88686703363078, best pos: [1.24476714e+00 1.80837591e+00 1.29036544e+02 3.76049460e-02
 6.88831426e-06 1.04896183e-05 1.08432800e-05]
2021-01-31 00:08:22,724 - pyswarms.single.local_best - INFO - Optimize for 500 iters with {'c1': 0.1, 'c2': 0.3, 'w': 0.9, 'k': 5, 'p': 2}
2021-01-31 00:08:49,150 - pyswarms.single.local_best - INFO - Optimization finished | best cost: 247.85919234992744, best pos: [1.25720409e+00 1.76873683e+00 1.33842325e+02 4.38450648e-02
 9.23667003e-06 1.53620950e-06 1.08728311e-05]
2021-01-31 00:08:49,195 - pyswarms.single.local_best - INFO - Optimize for 500 iters with {'c1': 0.1, 'c2': 0.3, 'w': 0.9, 'k': 5, 'p': 2}
2021-01-31 00:09:16,307 - pyswarms.single.local_best - INFO - Optimization finished | best cost: 228.30335984416627, best pos: [1.31719117e+00 1.95360988e+00 1.39278618e+02 3.32070308e-02
 3.25524327e-06 1.48634048e-06 1.08490346e-05]
2021-01-31 00:09:16,351 - pyswarms.single.local_best - INFO - Optimize for 500 iters with {'c1': 0.1, 'c2': 0.3, 'w': 0.9, 'k': 5, 'p': 2}
2021-01-31 00:09:44,384 - pyswarms.single.local_best - INFO - Optimization finished | best cost: 222.9184096022858, best pos: [1.91305361e+00 7.83285703e-01 7.92496966e+01 2.34863361e-01
 7.91143360e-06 6.74886907e-06 5.59685610e-06]
2021-01-31 00:09:44,425 - pyswarms.single.local_best - INFO - Optimize for 500 iters with {'c1': 0.1, 'c2': 0.3, 'w': 0.9, 'k': 5, 'p': 2}
2021-01-31 00:10:13,402 - pyswarms.single.local_best - INFO - Optimization finished | best cost: 232.21236505680676, best pos: [1.20334747e+00 1.78895018e+00 1.32334688e+02 6.27927599e-02
 1.08226542e-05 7.56064064e-06 1.07321832e-05]
2021-01-31 00:10:13,439 - pyswarms.single.local_best - INFO - Optimize for 500 iters with {'c1': 0.1, 'c2': 0.3, 'w': 0.9, 'k': 5, 'p': 2}
2021-01-31 00:10:42,092 - pyswarms.single.local_best - INFO - Optimization finished | best cost: 203.04730573121395, best pos: [1.15583000e+00 4.37550023e-01 8.04544018e+01 5.93839722e-01
 9.27437915e-07 4.05641209e-06 1.08693523e-05]
2021-01-31 00:10:42,136 - pyswarms.single.local_best - INFO - Optimize for 500 iters with {'c1': 0.1, 'c2': 0.3, 'w': 0.9, 'k': 5, 'p': 2}
2021-01-31 00:11:09,058 - pyswarms.single.local_best - INFO - Optimization finished | best cost: 212.75280945437908, best pos: [1.08689326e+00 1.95496726e+00 1.34181985e+02 9.69280523e-02
 1.11616772e-05 1.06788778e-05 1.11248461e-05]
2021-01-31 00:11:09,104 - pyswarms.single.local_best - INFO - Optimize for 500 iters with {'c1': 0.1, 'c2': 0.3, 'w': 0.9, 'k': 5, 'p': 2}
2021-01-31 00:11:38,538 - pyswarms.single.local_best - INFO - Optimization finished | best cost: 216.46880123098782, best pos: [1.00054221e+00 1.59844359e+00 1.35907441e+02 1.28254095e-01
 1.07093756e-05 1.05947438e-05 1.09755983e-05]
2021-01-31 00:11:38,582 - pyswarms.single.local_best - INFO - Optimize for 500 iters with {'c1': 0.1, 'c2': 0.3, 'w': 0.9, 'k': 5, 'p': 2}
2021-01-31 00:12:05,864 - pyswarms.single.local_best - INFO - Optimization finished | best cost: 188.68523145178654, best pos: [7.84688471e-01 1.64255235e+00 1.38196351e+02 2.59221823e-01
 1.00618820e-05 1.07584364e-05 1.04932886e-05]
2021-01-31 00:12:05,907 - pyswarms.single.local_best - INFO - Optimize for 500 iters with {'c1': 0.1, 'c2': 0.3, 'w': 0.9, 'k': 5, 'p': 2}
2021-01-31 00:12:33,353 - pyswarms.single.local_best - INFO - Optimization finished | best cost: 217.28281197290332, best pos: [9.63976392e-01 1.91493714e+00 1.38408723e+02 1.55624854e-01
 7.81844983e-06 5.97155539e-06 1.03790296e-05]
2021-01-31 00:12:33,393 - pyswarms.single.local_best - INFO - Optimize for 500 iters with {'c1': 0.1, 'c2': 0.3, 'w': 0.9, 'k': 5, 'p': 2}
2021-01-31 00:13:02,865 - pyswarms.single.local_best - INFO - Optimization finished | best cost: 228.93526126426914, best pos: [1.06620820e+00 1.78365358e+00 1.34386078e+02 9.91944724e-02
 1.06812488e-05 8.17446801e-06 1.03411367e-05]
2021-01-31 00:13:02,909 - pyswarms.single.local_best - INFO - Optimize for 500 iters with {'c1': 0.1, 'c2': 0.3, 'w': 0.9, 'k': 5, 'p': 2}
2021-01-31 00:13:28,210 - pyswarms.single.local_best - INFO - Optimization finished | best cost: 197.56108955158172, best pos: [1.11008929e+00 1.78139414e+00 1.36058021e+02 9.36014993e-02
 4.09117089e-06 7.45953924e-06 1.09214496e-05]
2021-01-31 00:13:28,248 - pyswarms.single.local_best - INFO - Optimize for 500 iters with {'c1': 0.1, 'c2': 0.3, 'w': 0.9, 'k': 5, 'p': 2}
2021-01-31 00:13:55,778 - pyswarms.single.local_best - INFO - Optimization finished | best cost: 193.08133833380415, best pos: [9.41671431e-01 1.86388403e+00 1.34915012e+02 1.45023131e-01
 1.10151157e-05 8.09014250e-06 1.07682472e-05]
2021-01-31 00:13:55,818 - pyswarms.single.local_best - INFO - Optimize for 500 iters with {'c1': 0.1, 'c2': 0.3, 'w': 0.9, 'k': 5, 'p': 2}
2021-01-31 00:14:24,470 - pyswarms.single.local_best - INFO - Optimization finished | best cost: 226.8202966219552, best pos: [1.28875600e+00 1.65913380e+00 1.38587726e+02 3.96314743e-02
 9.51812664e-06 6.04753978e-06 1.08287311e-05]
2021-01-31 00:14:24,514 - pyswarms.single.local_best - INFO - Optimize for 500 iters with {'c1': 0.1, 'c2': 0.3, 'w': 0.9, 'k': 5, 'p': 2}
2021-01-31 00:14:54,537 - pyswarms.single.local_best - INFO - Optimization finished | best cost: 214.6677986007021, best pos: [1.79034195e+00 7.84338275e-01 8.02169132e+01 1.95036149e-01
 1.09754953e-05 4.30891648e-06 8.47364796e-06]
2021-01-31 00:14:54,579 - pyswarms.single.local_best - INFO - Optimize for 500 iters with {'c1': 0.1, 'c2': 0.3, 'w': 0.9, 'k': 5, 'p': 2}
2021-01-31 00:15:22,249 - pyswarms.single.local_best - INFO - Optimization finished | best cost: 220.70111564327314, best pos: [9.90472468e-01 1.61638272e+00 1.33135260e+02 1.30683664e-01
 1.03022324e-05 6.34425752e-06 9.16164771e-06]
2021-01-31 00:15:22,292 - pyswarms.single.local_best - INFO - Optimize for 500 iters with {'c1': 0.1, 'c2': 0.3, 'w': 0.9, 'k': 5, 'p': 2}
2021-01-31 00:15:50,787 - pyswarms.single.local_best - INFO - Optimization finished | best cost: 225.68365939790968, best pos: [9.83407004e-01 1.56169111e+00 1.33962398e+02 1.42880098e-01
 1.00082514e-05 6.39437481e-06 1.06955456e-05]
2021-01-31 00:15:50,828 - pyswarms.single.local_best - INFO - Optimize for 500 iters with {'c1': 0.1, 'c2': 0.3, 'w': 0.9, 'k': 5, 'p': 2}
2021-01-31 00:16:20,862 - pyswarms.single.local_best - INFO - Optimization finished | best cost: 196.26795273040977, best pos: [8.77908546e-01 1.38879033e+00 1.34976453e+02 1.94218795e-01
 7.35311559e-06 7.66805754e-06 1.09513294e-05]
2021-01-31 00:16:20,907 - pyswarms.single.local_best - INFO - Optimize for 500 iters with {'c1': 0.1, 'c2': 0.3, 'w': 0.9, 'k': 5, 'p': 2}
2021-01-31 00:16:49,672 - pyswarms.single.local_best - INFO - Optimization finished | best cost: 223.90388608493663, best pos: [1.97036001e+00 8.44180169e-01 7.98272322e+01 1.86973218e-01
 4.10137708e-06 2.97769195e-06 7.40115643e-06]
2021-01-31 00:16:49,716 - pyswarms.single.local_best - INFO - Optimize for 500 iters with {'c1': 0.1, 'c2': 0.3, 'w': 0.9, 'k': 5, 'p': 2}
2021-01-31 00:17:18,125 - pyswarms.single.local_best - INFO - Optimization finished | best cost: 207.82314929641774, best pos: [7.07832456e-01 1.71773622e+00 1.37737112e+02 3.20124397e-01
 7.51032019e-06 1.06166606e-05 1.10556602e-05]
2021-01-31 00:17:18,169 - pyswarms.single.local_best - INFO - Optimize for 500 iters with {'c1': 0.1, 'c2': 0.3, 'w': 0.9, 'k': 5, 'p': 2}
2021-01-31 00:17:47,703 - pyswarms.single.local_best - INFO - Optimization finished | best cost: 220.97123785023584, best pos: [1.39312796e+00 1.92457333e+00 1.32286142e+02 4.88357417e-03
 7.31187700e-06 8.78772326e-06 1.04102682e-05]
2021-01-31 00:17:47,749 - pyswarms.single.local_best - INFO - Optimize for 500 iters with {'c1': 0.1, 'c2': 0.3, 'w': 0.9, 'k': 5, 'p': 2}
2021-01-31 00:18:17,332 - pyswarms.single.local_best - INFO - Optimization finished | best cost: 229.53615485748298, best pos: [1.15985113e+00 1.70741092e+00 1.35882189e+02 8.00798118e-02
 9.06391429e-06 6.98904060e-06 1.09626085e-05]
2021-01-31 00:18:17,379 - pyswarms.single.local_best - INFO - Optimize for 500 iters with {'c1': 0.1, 'c2': 0.3, 'w': 0.9, 'k': 5, 'p': 2}
2021-01-31 00:18:45,480 - pyswarms.single.local_best - INFO - Optimization finished | best cost: 217.8765898788831, best pos: [8.08662344e-01 1.81117223e+00 1.37809691e+02 2.52097703e-01
 9.38459900e-06 4.04862505e-06 1.10720228e-05]
2021-01-31 00:18:45,524 - pyswarms.single.local_best - INFO - Optimize for 500 iters with {'c1': 0.1, 'c2': 0.3, 'w': 0.9, 'k': 5, 'p': 2}
2021-01-31 00:19:15,436 - pyswarms.single.local_best - INFO - Optimization finished | best cost: 201.4804387895341, best pos: [9.91006403e-01 1.55095875e+00 1.30861348e+02 1.31114940e-01
 1.04572597e-05 6.68645020e-06 1.04446896e-05]
2021-01-31 00:19:15,480 - pyswarms.single.local_best - INFO - Optimize for 500 iters with {'c1': 0.1, 'c2': 0.3, 'w': 0.9, 'k': 5, 'p': 2}
2021-01-31 00:19:42,718 - pyswarms.single.local_best - INFO - Optimization finished | best cost: 190.0853939683375, best pos: [8.14186334e-01 1.11680003e+00 1.31599817e+02 2.34760420e-01
 1.03712764e-05 4.85490412e-06 1.07772672e-05]
2021-01-31 00:19:42,761 - pyswarms.single.local_best - INFO - Optimize for 500 iters with {'c1': 0.1, 'c2': 0.3, 'w': 0.9, 'k': 5, 'p': 2}
2021-01-31 00:20:08,998 - pyswarms.single.local_best - INFO - Optimization finished | best cost: 194.25997469886727, best pos: [7.73026325e-01 1.67704081e+00 1.38481035e+02 2.69998180e-01
 1.08530914e-05 4.71702522e-06 1.09858158e-05]
2021-01-31 00:20:09,042 - pyswarms.single.local_best - INFO - Optimize for 500 iters with {'c1': 0.1, 'c2': 0.3, 'w': 0.9, 'k': 5, 'p': 2}
2021-01-31 00:20:37,868 - pyswarms.single.local_best - INFO - Optimization finished | best cost: 218.81123622719676, best pos: [7.42464585e-01 1.91524103e+00 1.37794969e+02 2.91521826e-01
 7.64606373e-06 6.10049174e-06 1.11175172e-05]
2021-01-31 00:20:37,911 - pyswarms.single.local_best - INFO - Optimize for 500 iters with {'c1': 0.1, 'c2': 0.3, 'w': 0.9, 'k': 5, 'p': 2}
2021-01-31 00:21:07,917 - pyswarms.single.local_best - INFO - Optimization finished | best cost: 183.7156421574694, best pos: [1.18146734e+00 1.90576298e+00 1.35049203e+02 6.84106530e-02
 1.09765795e-05 6.92250485e-06 1.06012260e-05]
2021-01-31 00:21:07,960 - pyswarms.single.local_best - INFO - Optimize for 500 iters with {'c1': 0.1, 'c2': 0.3, 'w': 0.9, 'k': 5, 'p': 2}
2021-01-31 00:21:36,392 - pyswarms.single.local_best - INFO - Optimization finished | best cost: 202.80600766539018, best pos: [1.00272495e+00 1.63262687e+00 1.35014539e+02 1.28553119e-01
 6.99650432e-06 6.52169764e-06 1.11286380e-05]
2021-01-31 00:21:36,437 - pyswarms.single.local_best - INFO - Optimize for 500 iters with {'c1': 0.1, 'c2': 0.3, 'w': 0.9, 'k': 5, 'p': 2}
2021-01-31 00:22:03,979 - pyswarms.single.local_best - INFO - Optimization finished | best cost: 227.4906242001604, best pos: [5.61865777e-01 1.30199653e+00 1.37769445e+02 4.82440175e-01
 1.04023542e-05 6.15880401e-06 1.09793457e-05]
2021-01-31 00:22:04,022 - pyswarms.single.local_best - INFO - Optimize for 500 iters with {'c1': 0.1, 'c2': 0.3, 'w': 0.9, 'k': 5, 'p': 2}
2021-01-31 00:22:34,050 - pyswarms.single.local_best - INFO - Optimization finished | best cost: 206.56896046707843, best pos: [9.88652948e-01 1.65423804e+00 1.37492727e+02 1.42949680e-01
 1.02627324e-05 6.31354065e-06 1.10869045e-05]
2021-01-31 00:22:34,093 - pyswarms.single.local_best - INFO - Optimize for 500 iters with {'c1': 0.1, 'c2': 0.3, 'w': 0.9, 'k': 5, 'p': 2}
2021-01-31 00:23:02,848 - pyswarms.single.local_best - INFO - Optimization finished | best cost: 227.44640920037955, best pos: [1.60139102e+00 5.27377944e-01 7.94726606e+01 4.89241780e-01
 6.04066317e-07 5.87309764e-06 6.23662103e-06]
2021-01-31 00:23:02,891 - pyswarms.single.local_best - INFO - Optimize for 500 iters with {'c1': 0.1, 'c2': 0.3, 'w': 0.9, 'k': 5, 'p': 2}
2021-01-31 00:23:29,860 - pyswarms.single.local_best - INFO - Optimization finished | best cost: 229.20145162958713, best pos: [1.29287300e+00 6.49834999e-01 7.63174999e+01 3.46186670e-01
 1.00540926e-05 9.29773992e-06 1.09498132e-05]
2021-01-31 00:23:29,905 - pyswarms.single.local_best - INFO - Optimize for 500 iters with {'c1': 0.1, 'c2': 0.3, 'w': 0.9, 'k': 5, 'p': 2}
2021-01-31 00:23:56,513 - pyswarms.single.local_best - INFO - Optimization finished | best cost: 243.51465259048416, best pos: [6.05070384e-01 1.62950461e+00 1.37253040e+02 4.21116057e-01
 9.44619899e-06 9.07497781e-06 1.11049306e-05]
2021-01-31 00:23:56,558 - pyswarms.single.local_best - INFO - Optimize for 500 iters with {'c1': 0.1, 'c2': 0.3, 'w': 0.9, 'k': 5, 'p': 2}
2021-01-31 00:24:24,013 - pyswarms.single.local_best - INFO - Optimization finished | best cost: 183.24018752720477, best pos: [1.39225698e+00 1.77450993e+00 1.35712222e+02 1.03323891e-02
 9.73913765e-06 4.69536525e-06 1.00256822e-05]
2021-01-31 00:24:24,048 - pyswarms.single.local_best - INFO - Optimize for 500 iters with {'c1': 0.1, 'c2': 0.3, 'w': 0.9, 'k': 5, 'p': 2}
2021-01-31 00:24:54,390 - pyswarms.single.local_best - INFO - Optimization finished | best cost: 228.43585437536322, best pos: [1.24445794e+00 1.65251628e+00 1.33962899e+02 5.26487188e-02
 6.66868197e-06 1.28191963e-06 1.01718182e-05]
2021-01-31 00:24:54,434 - pyswarms.single.local_best - INFO - Optimize for 500 iters with {'c1': 0.1, 'c2': 0.3, 'w': 0.9, 'k': 5, 'p': 2}
2021-01-31 00:25:21,889 - pyswarms.single.local_best - INFO - Optimization finished | best cost: 219.70408522669427, best pos: [1.31493529e+00 1.72904597e+00 1.32207052e+02 3.25552990e-02
 9.57872582e-06 2.50144743e-06 1.10998271e-05]
2021-01-31 00:25:21,936 - pyswarms.single.local_best - INFO - Optimize for 500 iters with {'c1': 0.1, 'c2': 0.3, 'w': 0.9, 'k': 5, 'p': 2}
2021-01-31 00:25:52,078 - pyswarms.single.local_best - INFO - Optimization finished | best cost: 236.5373298209991, best pos: [1.63921744e+00 1.02338438e+00 8.11084854e+01 1.03324152e-01
 5.90471856e-06 9.20060970e-06 1.06508737e-05]
2021-01-31 00:25:52,124 - pyswarms.single.local_best - INFO - Optimize for 500 iters with {'c1': 0.1, 'c2': 0.3, 'w': 0.9, 'k': 5, 'p': 2}
2021-01-31 00:26:22,162 - pyswarms.single.local_best - INFO - Optimization finished | best cost: 194.0973157409211, best pos: [1.31963176e+00 1.84013484e+00 1.36204432e+02 2.59813074e-02
 8.55799147e-06 8.29513401e-06 1.10887446e-05]
2021-01-31 00:26:22,206 - pyswarms.single.local_best - INFO - Optimize for 500 iters with {'c1': 0.1, 'c2': 0.3, 'w': 0.9, 'k': 5, 'p': 2}
2021-01-31 00:26:51,020 - pyswarms.single.local_best - INFO - Optimization finished | best cost: 203.52164993660094, best pos: [6.48491782e-01 1.46011179e+00 1.37388169e+02 3.79473870e-01
 9.71912629e-06 8.71728231e-06 1.08540599e-05]
2021-01-31 00:26:51,064 - pyswarms.single.local_best - INFO - Optimize for 500 iters with {'c1': 0.1, 'c2': 0.3, 'w': 0.9, 'k': 5, 'p': 2}
2021-01-31 00:27:20,234 - pyswarms.single.local_best - INFO - Optimization finished | best cost: 193.2833902143733, best pos: [9.44852598e-01 1.62173290e+00 1.37171283e+02 1.52124876e-01
 9.64142361e-06 7.78299296e-06 1.09548080e-05]
2021-01-31 00:27:20,279 - pyswarms.single.local_best - INFO - Optimize for 500 iters with {'c1': 0.1, 'c2': 0.3, 'w': 0.9, 'k': 5, 'p': 2}
2021-01-31 00:27:48,422 - pyswarms.single.local_best - INFO - Optimization finished | best cost: 236.93390279105535, best pos: [6.75227931e-01 1.32181350e+00 1.37704415e+02 3.50390454e-01
 1.00667407e-05 1.07115393e-05 1.10270833e-05]
2021-01-31 00:27:48,473 - pyswarms.single.local_best - INFO - Optimize for 500 iters with {'c1': 0.1, 'c2': 0.3, 'w': 0.9, 'k': 5, 'p': 2}
2021-01-31 00:28:15,945 - pyswarms.single.local_best - INFO - Optimization finished | best cost: 197.3188342323722, best pos: [1.30532362e+00 9.69001579e-01 1.14477239e+02 6.66011995e-02
 1.05214268e-05 4.68299785e-06 8.59646373e-06]
2021-01-31 00:28:15,989 - pyswarms.single.local_best - INFO - Optimize for 500 iters with {'c1': 0.1, 'c2': 0.3, 'w': 0.9, 'k': 5, 'p': 2}
2021-01-31 00:28:44,848 - pyswarms.single.local_best - INFO - Optimization finished | best cost: 198.97079466133968, best pos: [9.60314093e-01 1.66694873e+00 1.34568461e+02 1.40086317e-01
 9.94980757e-06 9.08258619e-06 1.10883397e-05]
2021-01-31 00:28:44,889 - pyswarms.single.local_best - INFO - Optimize for 500 iters with {'c1': 0.1, 'c2': 0.3, 'w': 0.9, 'k': 5, 'p': 2}
2021-01-31 00:29:12,239 - pyswarms.single.local_best - INFO - Optimization finished | best cost: 231.3338602190469, best pos: [1.88668653e+00 4.86092444e-01 8.08530832e+01 4.95629868e-01
 1.67684648e-06 6.37012033e-06 4.07551601e-06]
2021-01-31 00:29:12,282 - pyswarms.single.local_best - INFO - Optimize for 500 iters with {'c1': 0.1, 'c2': 0.3, 'w': 0.9, 'k': 5, 'p': 2}
2021-01-31 00:29:40,141 - pyswarms.single.local_best - INFO - Optimization finished | best cost: 225.99160878482, best pos: [1.26821277e+00 1.60233338e+00 1.33791246e+02 4.40786308e-02
 8.63541632e-06 2.69038305e-07 1.00174239e-05]
2021-01-31 00:29:40,185 - pyswarms.single.local_best - INFO - Optimize for 500 iters with {'c1': 0.1, 'c2': 0.3, 'w': 0.9, 'k': 5, 'p': 2}
2021-01-31 00:30:07,038 - pyswarms.single.local_best - INFO - Optimization finished | best cost: 213.80824521799448, best pos: [1.04638807e+00 1.71431830e+00 1.35846424e+02 1.11768723e-01
 1.08038575e-05 4.76245674e-06 1.08609510e-05]
2021-01-31 00:30:07,077 - pyswarms.single.local_best - INFO - Optimize for 500 iters with {'c1': 0.1, 'c2': 0.3, 'w': 0.9, 'k': 5, 'p': 2}
2021-01-31 00:30:45,969 - pyswarms.single.local_best - INFO - Optimization finished | best cost: 228.730569013148, best pos: [1.36484076e+00 1.88457925e+00 1.31378990e+02 1.56285149e-02
 4.43398485e-06 4.20313690e-06 1.01638842e-05]
2021-01-31 00:30:46,004 - pyswarms.single.local_best - INFO - Optimize for 500 iters with {'c1': 0.1, 'c2': 0.3, 'w': 0.9, 'k': 5, 'p': 2}
2021-01-31 00:31:19,641 - pyswarms.single.local_best - INFO - Optimization finished | best cost: 199.3709319091654, best pos: [1.21752678e+00 1.61241013e+00 1.36833393e+02 5.84105399e-02
 5.69449180e-06 3.97660104e-06 1.11631251e-05]
2021-01-31 00:31:19,678 - pyswarms.single.local_best - INFO - Optimize for 500 iters with {'c1': 0.1, 'c2': 0.3, 'w': 0.9, 'k': 5, 'p': 2}
2021-01-31 00:31:51,700 - pyswarms.single.local_best - INFO - Optimization finished | best cost: 218.76089359529095, best pos: [1.14398782e+00 1.97228203e+00 1.33376518e+02 7.75968638e-02
 6.44834905e-06 6.40582672e-06 1.10532802e-05]
2021-01-31 00:31:51,746 - pyswarms.single.local_best - INFO - Optimize for 500 iters with {'c1': 0.1, 'c2': 0.3, 'w': 0.9, 'k': 5, 'p': 2}
2021-01-31 00:32:18,647 - pyswarms.single.local_best - INFO - Optimization finished | best cost: 217.20125677858957, best pos: [1.11645432e+00 1.95905777e+00 1.37348492e+02 9.81368967e-02
 6.05500808e-06 7.72495271e-06 1.00150545e-05]
2021-01-31 00:32:18,691 - pyswarms.single.local_best - INFO - Optimize for 500 iters with {'c1': 0.1, 'c2': 0.3, 'w': 0.9, 'k': 5, 'p': 2}
2021-01-31 00:32:45,440 - pyswarms.single.local_best - INFO - Optimization finished | best cost: 225.83238393116952, best pos: [7.28429609e-01 1.17908108e+00 1.34597598e+02 3.06986765e-01
 1.02563414e-05 8.20780538e-06 1.10071551e-05]
2021-01-31 00:32:45,485 - pyswarms.single.local_best - INFO - Optimize for 500 iters with {'c1': 0.1, 'c2': 0.3, 'w': 0.9, 'k': 5, 'p': 2}
2021-01-31 00:33:11,796 - pyswarms.single.local_best - INFO - Optimization finished | best cost: 201.71487083853143, best pos: [1.04640318e+00 1.67015404e+00 1.33354207e+02 1.12471047e-01
 1.02734144e-05 9.09475684e-06 1.09000569e-05]
2021-01-31 00:33:11,839 - pyswarms.single.local_best - INFO - Optimize for 500 iters with {'c1': 0.1, 'c2': 0.3, 'w': 0.9, 'k': 5, 'p': 2}
2021-01-31 00:33:41,227 - pyswarms.single.local_best - INFO - Optimization finished | best cost: 207.51696014251092, best pos: [1.34130840e+00 1.54487687e+00 1.32229257e+02 2.96749232e-02
 8.74679302e-06 9.35882070e-06 9.17435511e-06]
2021-01-31 00:33:41,268 - pyswarms.single.local_best - INFO - Optimize for 500 iters with {'c1': 0.1, 'c2': 0.3, 'w': 0.9, 'k': 5, 'p': 2}
2021-01-31 00:34:08,615 - pyswarms.single.local_best - INFO - Optimization finished | best cost: 212.3816649516421, best pos: [7.92130829e-01 1.99432862e+00 1.39025213e+02 2.58309901e-01
 1.08914677e-05 4.96425496e-06 1.09534780e-05]
2021-01-31 00:34:08,660 - pyswarms.single.local_best - INFO - Optimize for 500 iters with {'c1': 0.1, 'c2': 0.3, 'w': 0.9, 'k': 5, 'p': 2}
2021-01-31 00:34:37,097 - pyswarms.single.local_best - INFO - Optimization finished | best cost: 243.14444325250682, best pos: [1.01646232e+00 1.66588123e+00 1.33404791e+02 1.21674895e-01
 9.19980945e-06 1.10797534e-05 1.08893907e-05]
2021-01-31 00:34:37,141 - pyswarms.single.local_best - INFO - Optimize for 500 iters with {'c1': 0.1, 'c2': 0.3, 'w': 0.9, 'k': 5, 'p': 2}
2021-01-31 00:35:06,259 - pyswarms.single.local_best - INFO - Optimization finished | best cost: 229.4417005864167, best pos: [1.53460743e+00 1.19356894e+00 1.08284357e+02 1.97105682e-02
 3.87787879e-06 5.57872749e-06 9.54699932e-06]
2021-01-31 00:35:06,303 - pyswarms.single.local_best - INFO - Optimize for 500 iters with {'c1': 0.1, 'c2': 0.3, 'w': 0.9, 'k': 5, 'p': 2}
2021-01-31 00:35:35,504 - pyswarms.single.local_best - INFO - Optimization finished | best cost: 224.82660574105176, best pos: [1.16042163e+00 1.00937849e+00 1.07538736e+02 1.05184489e-01
 1.00431590e-05 4.44347886e-06 1.00541660e-05]
2021-01-31 00:35:35,557 - pyswarms.single.local_best - INFO - Optimize for 500 iters with {'c1': 0.1, 'c2': 0.3, 'w': 0.9, 'k': 5, 'p': 2}
2021-01-31 00:36:03,630 - pyswarms.single.local_best - INFO - Optimization finished | best cost: 179.97612895316755, best pos: [5.95295396e-01 1.73282125e+00 1.37970183e+02 4.16726343e-01
 9.49368173e-06 9.70487447e-06 1.04826383e-05]
2021-01-31 00:36:03,675 - pyswarms.single.local_best - INFO - Optimize for 500 iters with {'c1': 0.1, 'c2': 0.3, 'w': 0.9, 'k': 5, 'p': 2}
2021-01-31 00:36:33,483 - pyswarms.single.local_best - INFO - Optimization finished | best cost: 253.81283185374747, best pos: [8.17160714e-01 1.46737415e+00 1.35527690e+02 2.36029817e-01
 1.05589654e-05 9.08117176e-06 1.03831343e-05]
2021-01-31 00:36:33,528 - pyswarms.single.local_best - INFO - Optimize for 500 iters with {'c1': 0.1, 'c2': 0.3, 'w': 0.9, 'k': 5, 'p': 2}
2021-01-31 00:37:02,552 - pyswarms.single.local_best - INFO - Optimization finished | best cost: 221.63154898586433, best pos: [1.14649355e+00 1.72146729e+00 1.33970591e+02 8.02935325e-02
 1.09604040e-05 5.77280776e-06 1.10146695e-05]
2021-01-31 00:37:02,595 - pyswarms.single.local_best - INFO - Optimize for 500 iters with {'c1': 0.1, 'c2': 0.3, 'w': 0.9, 'k': 5, 'p': 2}
2021-01-31 00:37:30,016 - pyswarms.single.local_best - INFO - Optimization finished | best cost: 229.68966736750247, best pos: [8.10749653e-01 1.46018786e+00 1.32905507e+02 2.33906461e-01
 9.60247955e-06 9.76410898e-06 1.09223077e-05]
2021-01-31 00:37:30,061 - pyswarms.single.local_best - INFO - Optimize for 500 iters with {'c1': 0.1, 'c2': 0.3, 'w': 0.9, 'k': 5, 'p': 2}
2021-01-31 00:37:56,500 - pyswarms.single.local_best - INFO - Optimization finished | best cost: 238.15169879953945, best pos: [1.03761958e+00 1.40658935e+00 1.29450813e+02 1.20626096e-01
 1.10604805e-05 6.70511878e-06 1.09801853e-05]
2021-01-31 00:37:56,545 - pyswarms.single.local_best - INFO - Optimize for 500 iters with {'c1': 0.1, 'c2': 0.3, 'w': 0.9, 'k': 5, 'p': 2}
2021-01-31 00:38:24,356 - pyswarms.single.local_best - INFO - Optimization finished | best cost: 210.10884455790858, best pos: [9.64587600e-01 1.92727387e+00 1.38296774e+02 1.45230977e-01
 5.82200773e-06 6.22345301e-06 1.11463746e-05]
2021-01-31 00:38:24,400 - pyswarms.single.local_best - INFO - Optimize for 500 iters with {'c1': 0.1, 'c2': 0.3, 'w': 0.9, 'k': 5, 'p': 2}
2021-01-31 00:38:52,444 - pyswarms.single.local_best - INFO - Optimization finished | best cost: 218.22075515079825, best pos: [1.28036543e+00 9.95258763e-01 1.09199291e+02 8.43460914e-02
 1.11544253e-05 7.58003156e-06 8.03288285e-06]
2021-01-31 00:38:52,487 - pyswarms.single.local_best - INFO - Optimize for 500 iters with {'c1': 0.1, 'c2': 0.3, 'w': 0.9, 'k': 5, 'p': 2}
2021-01-31 00:39:20,648 - pyswarms.single.local_best - INFO - Optimization finished | best cost: 218.2536997886657, best pos: [1.20633232e+00 1.73907907e+00 1.28367145e+02 4.98384065e-02
 1.07042137e-05 6.62784833e-06 1.11209611e-05]
2021-01-31 00:39:20,704 - pyswarms.single.local_best - INFO - Optimize for 500 iters with {'c1': 0.1, 'c2': 0.3, 'w': 0.9, 'k': 5, 'p': 2}
2021-01-31 00:39:46,737 - pyswarms.single.local_best - INFO - Optimization finished | best cost: 210.12281173413012, best pos: [1.03677493e+00 1.77400084e+00 1.23007977e+02 1.53086345e-01
 2.66609127e-06 4.54615119e-06 4.56457647e-06]
2021-01-31 00:39:46,781 - pyswarms.single.local_best - INFO - Optimize for 500 iters with {'c1': 0.1, 'c2': 0.3, 'w': 0.9, 'k': 5, 'p': 2}
2021-01-31 00:40:15,229 - pyswarms.single.local_best - INFO - Optimization finished | best cost: 227.31033397764838, best pos: [9.44565349e-01 1.52325386e+00 1.26962358e+02 2.18928163e-01
 2.85341146e-06 4.41812736e-06 5.18920238e-06]
2021-01-31 00:40:15,274 - pyswarms.single.local_best - INFO - Optimize for 500 iters with {'c1': 0.1, 'c2': 0.3, 'w': 0.9, 'k': 5, 'p': 2}
2021-01-31 00:40:42,360 - pyswarms.single.local_best - INFO - Optimization finished | best cost: 215.01518027609802, best pos: [8.67654872e-01 1.23865088e+00 1.24027208e+02 2.84612504e-01
 1.31992820e-06 2.22851736e-06 5.11371345e-06]
2021-01-31 00:40:42,401 - pyswarms.single.local_best - INFO - Optimize for 500 iters with {'c1': 0.1, 'c2': 0.3, 'w': 0.9, 'k': 5, 'p': 2}
2021-01-31 00:41:09,397 - pyswarms.single.local_best - INFO - Optimization finished | best cost: 212.3172682781809, best pos: [1.08357932e+00 1.38541349e+00 1.18859523e+02 1.65185369e-01
 1.94245784e-07 2.50191111e-06 5.05100193e-06]
2021-01-31 00:41:09,447 - pyswarms.single.local_best - INFO - Optimize for 500 iters with {'c1': 0.1, 'c2': 0.3, 'w': 0.9, 'k': 5, 'p': 2}
2021-01-31 00:41:37,512 - pyswarms.single.local_best - INFO - Optimization finished | best cost: 224.35317879630213, best pos: [8.80709514e-01 1.30905611e+00 1.23996566e+02 2.54999761e-01
 4.68072081e-06 3.85874022e-06 4.93167231e-06]
2021-01-31 00:41:37,558 - pyswarms.single.local_best - INFO - Optimize for 500 iters with {'c1': 0.1, 'c2': 0.3, 'w': 0.9, 'k': 5, 'p': 2}
2021-01-31 00:42:05,927 - pyswarms.single.local_best - INFO - Optimization finished | best cost: 214.3296717090074, best pos: [1.03109088e+00 1.51158803e+00 1.24659147e+02 1.74370125e-01
 4.80887716e-06 2.71323375e-06 5.06258815e-06]
2021-01-31 00:42:05,970 - pyswarms.single.local_best - INFO - Optimize for 500 iters with {'c1': 0.1, 'c2': 0.3, 'w': 0.9, 'k': 5, 'p': 2}
2021-01-31 00:42:32,240 - pyswarms.single.local_best - INFO - Optimization finished | best cost: 210.75520127026078, best pos: [9.55724741e-01 1.54511237e+00 1.23950090e+02 2.04779958e-01
 2.14263043e-06 3.66560173e-06 5.11502218e-06]
2021-01-31 00:42:32,282 - pyswarms.single.local_best - INFO - Optimize for 500 iters with {'c1': 0.1, 'c2': 0.3, 'w': 0.9, 'k': 5, 'p': 2}
2021-01-31 00:42:58,661 - pyswarms.single.local_best - INFO - Optimization finished | best cost: 202.42125145024534, best pos: [1.11537481e+00 1.82223120e+00 1.25339869e+02 1.33034534e-01
 4.43572246e-06 2.31362789e-06 4.93877939e-06]
2021-01-31 00:42:58,708 - pyswarms.single.local_best - INFO - Optimize for 500 iters with {'c1': 0.1, 'c2': 0.3, 'w': 0.9, 'k': 5, 'p': 2}
2021-01-31 00:43:24,264 - pyswarms.single.local_best - INFO - Optimization finished | best cost: 234.00544391181342, best pos: [1.18036539e+00 1.75995101e+00 1.23729061e+02 1.21573897e-01
 1.40474046e-06 2.52586840e-06 4.82903541e-06]
2021-01-31 00:43:24,305 - pyswarms.single.local_best - INFO - Optimize for 500 iters with {'c1': 0.1, 'c2': 0.3, 'w': 0.9, 'k': 5, 'p': 2}
2021-01-31 00:43:51,154 - pyswarms.single.local_best - INFO - Optimization finished | best cost: 226.4947039677578, best pos: [7.87068052e-01 1.03355265e+00 1.23567757e+02 3.60740489e-01
 3.52261394e-07 2.66096386e-06 5.12337501e-06]
2021-01-31 00:43:51,197 - pyswarms.single.local_best - INFO - Optimize for 500 iters with {'c1': 0.1, 'c2': 0.3, 'w': 0.9, 'k': 5, 'p': 2}
2021-01-31 00:44:18,299 - pyswarms.single.local_best - INFO - Optimization finished | best cost: 195.64176503079972, best pos: [9.84044741e-01 1.37137462e+00 1.23209227e+02 2.09996411e-01
 2.24906180e-06 3.24819807e-06 5.13154258e-06]
2021-01-31 00:44:18,342 - pyswarms.single.local_best - INFO - Optimize for 500 iters with {'c1': 0.1, 'c2': 0.3, 'w': 0.9, 'k': 5, 'p': 2}
2021-01-31 00:44:43,748 - pyswarms.single.local_best - INFO - Optimization finished | best cost: 200.7511285615531, best pos: [9.88842369e-01 1.47236142e+00 1.24198914e+02 2.03812520e-01
 2.13010067e-06 2.50693748e-06 5.16962730e-06]
2021-01-31 00:44:43,792 - pyswarms.single.local_best - INFO - Optimize for 500 iters with {'c1': 0.1, 'c2': 0.3, 'w': 0.9, 'k': 5, 'p': 2}
2021-01-31 00:45:09,380 - pyswarms.single.local_best - INFO - Optimization finished | best cost: 214.4869344228753, best pos: [1.20305252e+00 1.72977987e+00 1.22242057e+02 1.09618588e-01
 2.84768988e-06 3.15375225e-06 4.48464219e-06]
2021-01-31 00:45:09,421 - pyswarms.single.local_best - INFO - Optimize for 500 iters with {'c1': 0.1, 'c2': 0.3, 'w': 0.9, 'k': 5, 'p': 2}
2021-01-31 00:45:34,562 - pyswarms.single.local_best - INFO - Optimization finished | best cost: 239.5400016020233, best pos: [9.65909096e-01 1.44166547e+00 1.24484522e+02 2.09224810e-01
 3.29753043e-06 4.83697892e-06 5.09248564e-06]
2021-01-31 00:45:34,606 - pyswarms.single.local_best - INFO - Optimize for 500 iters with {'c1': 0.1, 'c2': 0.3, 'w': 0.9, 'k': 5, 'p': 2}
2021-01-31 00:46:01,102 - pyswarms.single.local_best - INFO - Optimization finished | best cost: 195.93351303857355, best pos: [8.83115252e-01 1.31454986e+00 1.22915120e+02 2.58162489e-01
 9.84691539e-07 3.09405890e-06 5.20253834e-06]
2021-01-31 00:46:01,143 - pyswarms.single.local_best - INFO - Optimize for 500 iters with {'c1': 0.1, 'c2': 0.3, 'w': 0.9, 'k': 5, 'p': 2}
2021-01-31 00:46:26,883 - pyswarms.single.local_best - INFO - Optimization finished | best cost: 201.47680010879856, best pos: [8.33288459e-01 1.26727930e+00 1.22633474e+02 2.80338922e-01
 3.36394172e-06 4.32979520e-06 5.18687370e-06]
2021-01-31 00:46:26,928 - pyswarms.single.local_best - INFO - Optimize for 500 iters with {'c1': 0.1, 'c2': 0.3, 'w': 0.9, 'k': 5, 'p': 2}
2021-01-31 00:46:56,277 - pyswarms.single.local_best - INFO - Optimization finished | best cost: 220.7982483645775, best pos: [1.12095830e+00 1.58993942e+00 1.23061643e+02 1.42656182e-01
 1.78709321e-06 4.51454629e-06 4.93586681e-06]
2021-01-31 00:46:56,322 - pyswarms.single.local_best - INFO - Optimize for 500 iters with {'c1': 0.1, 'c2': 0.3, 'w': 0.9, 'k': 5, 'p': 2}
2021-01-31 00:47:24,012 - pyswarms.single.local_best - INFO - Optimization finished | best cost: 215.2761853465583, best pos: [1.27948172e+00 1.82763832e+00 1.19752628e+02 8.38165732e-02
 3.37327664e-06 2.29634465e-06 4.05057059e-06]
2021-01-31 00:47:24,056 - pyswarms.single.local_best - INFO - Optimize for 500 iters with {'c1': 0.1, 'c2': 0.3, 'w': 0.9, 'k': 5, 'p': 2}
2021-01-31 00:47:49,640 - pyswarms.single.local_best - INFO - Optimization finished | best cost: 232.6502626379998, best pos: [1.05565575e+00 1.63083743e+00 1.24430039e+02 1.57034765e-01
 4.97814558e-06 3.13469030e-06 5.20140789e-06]
2021-01-31 00:47:49,684 - pyswarms.single.local_best - INFO - Optimize for 500 iters with {'c1': 0.1, 'c2': 0.3, 'w': 0.9, 'k': 5, 'p': 2}
2021-01-31 00:48:17,853 - pyswarms.single.local_best - INFO - Optimization finished | best cost: 204.12723731027802, best pos: [1.17637564e+00 1.76510466e+00 1.20093620e+02 1.01951314e-01
 3.67541948e-06 1.45382634e-06 5.20034044e-06]
2021-01-31 00:48:17,892 - pyswarms.single.local_best - INFO - Optimize for 500 iters with {'c1': 0.1, 'c2': 0.3, 'w': 0.9, 'k': 5, 'p': 2}
2021-01-31 00:48:44,008 - pyswarms.single.local_best - INFO - Optimization finished | best cost: 215.3433435488401, best pos: [1.10509070e+00 1.57534195e+00 1.24384862e+02 1.48326519e-01
 2.64561471e-06 4.20635270e-06 4.95512552e-06]
2021-01-31 00:48:44,051 - pyswarms.single.local_best - INFO - Optimize for 500 iters with {'c1': 0.1, 'c2': 0.3, 'w': 0.9, 'k': 5, 'p': 2}
2021-01-31 00:49:11,301 - pyswarms.single.local_best - INFO - Optimization finished | best cost: 209.79534209635085, best pos: [1.12340036e+00 1.84141205e+00 1.25824543e+02 1.36175446e-01
 2.09767821e-06 2.67093598e-06 4.97696333e-06]
2021-01-31 00:49:11,346 - pyswarms.single.local_best - INFO - Optimize for 500 iters with {'c1': 0.1, 'c2': 0.3, 'w': 0.9, 'k': 5, 'p': 2}
2021-01-31 00:49:36,727 - pyswarms.single.local_best - INFO - Optimization finished | best cost: 210.14144335500956, best pos: [1.23558050e+00 1.98907072e+00 1.23930249e+02 9.35094914e-02
 1.94938269e-06 4.97859987e-06 4.90824500e-06]
2021-01-31 00:49:36,770 - pyswarms.single.local_best - INFO - Optimize for 500 iters with {'c1': 0.1, 'c2': 0.3, 'w': 0.9, 'k': 5, 'p': 2}
2021-01-31 00:50:04,241 - pyswarms.single.local_best - INFO - Optimization finished | best cost: 221.18003947894965, best pos: [1.14431109e+00 1.74569157e+00 1.23311898e+02 1.27712789e-01
 1.60312127e-06 2.95137836e-06 4.88083629e-06]
2021-01-31 00:50:04,280 - pyswarms.single.local_best - INFO - Optimize for 500 iters with {'c1': 0.1, 'c2': 0.3, 'w': 0.9, 'k': 5, 'p': 2}
2021-01-31 00:50:32,021 - pyswarms.single.local_best - INFO - Optimization finished | best cost: 207.51260871488705, best pos: [1.12215338e+00 1.64635286e+00 1.20202506e+02 1.41329899e-01
 2.11129911e-06 3.18361828e-06 3.74211714e-06]
2021-01-31 00:50:32,065 - pyswarms.single.local_best - INFO - Optimize for 500 iters with {'c1': 0.1, 'c2': 0.3, 'w': 0.9, 'k': 5, 'p': 2}
2021-01-31 00:51:00,735 - pyswarms.single.local_best - INFO - Optimization finished | best cost: 212.24608545411292, best pos: [1.20882060e+00 1.70098648e+00 1.25223846e+02 1.17423537e-01
 2.02563242e-06 4.56568973e-07 5.01892637e-06]
2021-01-31 00:51:00,783 - pyswarms.single.local_best - INFO - Optimize for 500 iters with {'c1': 0.1, 'c2': 0.3, 'w': 0.9, 'k': 5, 'p': 2}
2021-01-31 00:51:27,103 - pyswarms.single.local_best - INFO - Optimization finished | best cost: 207.11233949456974, best pos: [1.20251998e+00 1.94552896e+00 1.22358386e+02 9.15331742e-02
 3.61412352e-06 2.32323538e-06 5.19312349e-06]
2021-01-31 00:51:27,149 - pyswarms.single.local_best - INFO - Optimize for 500 iters with {'c1': 0.1, 'c2': 0.3, 'w': 0.9, 'k': 5, 'p': 2}
2021-01-31 00:51:52,886 - pyswarms.single.local_best - INFO - Optimization finished | best cost: 221.42187231856005, best pos: [8.38317745e-01 1.16341992e+00 1.22613870e+02 2.97649054e-01
 2.24636441e-06 1.68808762e-06 5.05147704e-06]
2021-01-31 00:51:52,930 - pyswarms.single.local_best - INFO - Optimize for 500 iters with {'c1': 0.1, 'c2': 0.3, 'w': 0.9, 'k': 5, 'p': 2}
2021-01-31 00:52:21,174 - pyswarms.single.local_best - INFO - Optimization finished | best cost: 224.8409404419088, best pos: [1.28219907e+00 1.87770093e+00 1.22639701e+02 7.93822279e-02
 3.68671460e-06 3.68166845e-06 5.12723874e-06]
2021-01-31 00:52:21,220 - pyswarms.single.local_best - INFO - Optimize for 500 iters with {'c1': 0.1, 'c2': 0.3, 'w': 0.9, 'k': 5, 'p': 2}
2021-01-31 00:52:47,510 - pyswarms.single.local_best - INFO - Optimization finished | best cost: 209.03362836646622, best pos: [1.06912233e+00 1.55055845e+00 1.26030830e+02 1.87601386e-01
 3.07951653e-06 3.72948428e-06 2.92028576e-06]
2021-01-31 00:52:47,562 - pyswarms.single.local_best - INFO - Optimize for 500 iters with {'c1': 0.1, 'c2': 0.3, 'w': 0.9, 'k': 5, 'p': 2}
2021-01-31 00:53:13,280 - pyswarms.single.local_best - INFO - Optimization finished | best cost: 228.99059909746697, best pos: [1.07690681e+00 1.75032402e+00 1.23260663e+02 1.41314362e-01
 5.10554482e-06 2.12778572e-06 4.83004537e-06]
2021-01-31 00:53:13,326 - pyswarms.single.local_best - INFO - Optimize for 500 iters with {'c1': 0.1, 'c2': 0.3, 'w': 0.9, 'k': 5, 'p': 2}
2021-01-31 00:53:39,904 - pyswarms.single.local_best - INFO - Optimization finished | best cost: 209.40167330759135, best pos: [1.21374181e+00 1.75718962e+00 1.23506549e+02 1.03417776e-01
 1.76607124e-06 2.09294685e-06 5.22187494e-06]
2021-01-31 00:53:39,945 - pyswarms.single.local_best - INFO - Optimize for 500 iters with {'c1': 0.1, 'c2': 0.3, 'w': 0.9, 'k': 5, 'p': 2}
2021-01-31 00:54:05,118 - pyswarms.single.local_best - INFO - Optimization finished | best cost: 200.33915551619558, best pos: [1.02667119e+00 1.65885632e+00 1.24250578e+02 1.65656498e-01
 1.61247352e-06 4.39410808e-06 5.20627540e-06]
2021-01-31 00:54:05,163 - pyswarms.single.local_best - INFO - Optimize for 500 iters with {'c1': 0.1, 'c2': 0.3, 'w': 0.9, 'k': 5, 'p': 2}
2021-01-31 00:54:31,619 - pyswarms.single.local_best - INFO - Optimization finished | best cost: 203.34705066189665, best pos: [7.58787231e-01 1.17748920e+00 1.22976174e+02 3.39104276e-01
 3.32225007e-06 4.03885684e-06 5.15886569e-06]
2021-01-31 00:54:31,665 - pyswarms.single.local_best - INFO - Optimize for 500 iters with {'c1': 0.1, 'c2': 0.3, 'w': 0.9, 'k': 5, 'p': 2}
2021-01-31 00:54:57,729 - pyswarms.single.local_best - INFO - Optimization finished | best cost: 206.17302627465526, best pos: [1.02738999e+00 1.71180275e+00 1.24108464e+02 1.59049690e-01
 5.03956122e-06 2.69022435e-06 5.03419683e-06]
2021-01-31 00:54:57,769 - pyswarms.single.local_best - INFO - Optimize for 500 iters with {'c1': 0.1, 'c2': 0.3, 'w': 0.9, 'k': 5, 'p': 2}
2021-01-31 00:55:23,181 - pyswarms.single.local_best - INFO - Optimization finished | best cost: 197.9960658644902, best pos: [9.38782844e-01 1.52677565e+00 1.24114123e+02 2.05344183e-01
 3.65776277e-06 4.86956614e-06 5.10878013e-06]
2021-01-31 00:55:23,226 - pyswarms.single.local_best - INFO - Optimize for 500 iters with {'c1': 0.1, 'c2': 0.3, 'w': 0.9, 'k': 5, 'p': 2}
2021-01-31 00:55:50,309 - pyswarms.single.local_best - INFO - Optimization finished | best cost: 218.28252896939102, best pos: [9.29076347e-01 1.39616953e+00 1.22527638e+02 2.17650932e-01
 3.85422490e-06 4.04310731e-06 5.07600746e-06]
2021-01-31 00:55:50,353 - pyswarms.single.local_best - INFO - Optimize for 500 iters with {'c1': 0.1, 'c2': 0.3, 'w': 0.9, 'k': 5, 'p': 2}
2021-01-31 00:56:16,897 - pyswarms.single.local_best - INFO - Optimization finished | best cost: 202.62550201943236, best pos: [8.93391726e-01 1.36513887e+00 1.23457103e+02 2.41173459e-01
 2.82524593e-06 4.05423734e-06 5.16041805e-06]
2021-01-31 00:56:16,939 - pyswarms.single.local_best - INFO - Optimize for 500 iters with {'c1': 0.1, 'c2': 0.3, 'w': 0.9, 'k': 5, 'p': 2}
2021-01-31 00:56:43,768 - pyswarms.single.local_best - INFO - Optimization finished | best cost: 206.1183168795643, best pos: [8.16336993e-01 1.25444032e+00 1.25220670e+02 3.12171102e-01
 5.51381964e-07 3.51174113e-06 5.14090306e-06]
2021-01-31 00:56:43,811 - pyswarms.single.local_best - INFO - Optimize for 500 iters with {'c1': 0.1, 'c2': 0.3, 'w': 0.9, 'k': 5, 'p': 2}
2021-01-31 00:57:09,688 - pyswarms.single.local_best - INFO - Optimization finished | best cost: 190.07383416404406, best pos: [1.10437030e+00 1.74867122e+00 1.21932903e+02 1.27796816e-01
 4.72811887e-06 2.35865739e-06 5.09733018e-06]
2021-01-31 00:57:09,734 - pyswarms.single.local_best - INFO - Optimize for 500 iters with {'c1': 0.1, 'c2': 0.3, 'w': 0.9, 'k': 5, 'p': 2}
2021-01-31 00:57:35,102 - pyswarms.single.local_best - INFO - Optimization finished | best cost: 189.11498122057355, best pos: [1.16052586e+00 1.87313817e+00 1.25614097e+02 1.28430760e-01
 1.97337940e-06 1.89724546e-06 4.75475885e-06]
2021-01-31 00:57:35,146 - pyswarms.single.local_best - INFO - Optimize for 500 iters with {'c1': 0.1, 'c2': 0.3, 'w': 0.9, 'k': 5, 'p': 2}
2021-01-31 00:58:01,938 - pyswarms.single.local_best - INFO - Optimization finished | best cost: 211.1674487218637, best pos: [1.02375247e+00 1.47555637e+00 1.23039925e+02 1.88504269e-01
 2.69097330e-06 3.07590770e-06 4.50885698e-06]
2021-01-31 00:58:01,980 - pyswarms.single.local_best - INFO - Optimize for 500 iters with {'c1': 0.1, 'c2': 0.3, 'w': 0.9, 'k': 5, 'p': 2}
2021-01-31 00:58:28,413 - pyswarms.single.local_best - INFO - Optimization finished | best cost: 248.21731477153355, best pos: [8.86735282e-01 1.25315735e+00 1.23776066e+02 2.67166678e-01
 3.45051319e-06 2.04631554e-06 5.13941598e-06]
2021-01-31 00:58:28,454 - pyswarms.single.local_best - INFO - Optimize for 500 iters with {'c1': 0.1, 'c2': 0.3, 'w': 0.9, 'k': 5, 'p': 2}
2021-01-31 00:58:56,069 - pyswarms.single.local_best - INFO - Optimization finished | best cost: 218.77147383199738, best pos: [1.07745715e+00 1.50056709e+00 1.23235192e+02 1.69255856e-01
 2.46249905e-06 2.06735958e-06 4.88379916e-06]
2021-01-31 00:58:56,115 - pyswarms.single.local_best - INFO - Optimize for 500 iters with {'c1': 0.1, 'c2': 0.3, 'w': 0.9, 'k': 5, 'p': 2}
2021-01-31 00:59:23,747 - pyswarms.single.local_best - INFO - Optimization finished | best cost: 255.87702625536582, best pos: [9.58222344e-01 1.53748139e+00 1.31246709e+02 2.39998703e-01
 6.79583459e-07 3.85500529e-06 5.05737931e-06]
2021-01-31 00:59:23,786 - pyswarms.single.local_best - INFO - Optimize for 500 iters with {'c1': 0.1, 'c2': 0.3, 'w': 0.9, 'k': 5, 'p': 2}
2021-01-31 00:59:50,437 - pyswarms.single.local_best - INFO - Optimization finished | best cost: 227.7780026838576, best pos: [7.76934737e-01 1.09731094e+00 1.18910293e+02 3.23451767e-01
 4.07273591e-06 2.93898524e-06 5.20509833e-06]
2021-01-31 00:59:50,482 - pyswarms.single.local_best - INFO - Optimize for 500 iters with {'c1': 0.1, 'c2': 0.3, 'w': 0.9, 'k': 5, 'p': 2}
2021-01-31 01:00:16,237 - pyswarms.single.local_best - INFO - Optimization finished | best cost: 222.5980559890833, best pos: [8.64654078e-01 1.26325799e+00 1.23922756e+02 2.72920598e-01
 3.08112839e-06 3.89421588e-06 4.90813144e-06]
2021-01-31 01:00:16,277 - pyswarms.single.local_best - INFO - Optimize for 500 iters with {'c1': 0.1, 'c2': 0.3, 'w': 0.9, 'k': 5, 'p': 2}
2021-01-31 01:00:43,202 - pyswarms.single.local_best - INFO - Optimization finished | best cost: 198.67145412150757, best pos: [1.01467819e+00 1.64283737e+00 1.23543170e+02 1.67964837e-01
 4.81628369e-06 4.24533451e-06 5.15855290e-06]
2021-01-31 01:00:43,246 - pyswarms.single.local_best - INFO - Optimize for 500 iters with {'c1': 0.1, 'c2': 0.3, 'w': 0.9, 'k': 5, 'p': 2}
2021-01-31 01:01:09,816 - pyswarms.single.local_best - INFO - Optimization finished | best cost: 228.64239608448264, best pos: [7.88944337e-01 1.06013366e+00 1.21225442e+02 3.39063545e-01
 2.98072639e-06 2.85198326e-06 5.21704183e-06]
2021-01-31 01:01:09,860 - pyswarms.single.local_best - INFO - Optimize for 500 iters with {'c1': 0.1, 'c2': 0.3, 'w': 0.9, 'k': 5, 'p': 2}
2021-01-31 01:01:34,646 - pyswarms.single.local_best - INFO - Optimization finished | best cost: 197.23278413324357, best pos: [9.70143119e-01 1.52760989e+00 1.19557175e+02 1.84615036e-01
 9.44910737e-07 2.95415458e-06 5.04296503e-06]
2021-01-31 01:01:34,690 - pyswarms.single.local_best - INFO - Optimize for 500 iters with {'c1': 0.1, 'c2': 0.3, 'w': 0.9, 'k': 5, 'p': 2}
2021-01-31 01:02:01,392 - pyswarms.single.local_best - INFO - Optimization finished | best cost: 215.19946777387185, best pos: [1.16733302e+00 1.62704772e+00 1.24958509e+02 1.37775344e-01
 6.48379876e-07 3.47280592e-06 4.65839268e-06]
2021-01-31 01:02:01,435 - pyswarms.single.local_best - INFO - Optimize for 500 iters with {'c1': 0.1, 'c2': 0.3, 'w': 0.9, 'k': 5, 'p': 2}
2021-01-31 01:02:29,769 - pyswarms.single.local_best - INFO - Optimization finished | best cost: 219.5687484153067, best pos: [7.56744900e-01 1.08189250e+00 1.24471577e+02 3.54049359e-01
 3.74435725e-06 4.80206955e-06 4.75970596e-06]
2021-01-31 01:02:29,811 - pyswarms.single.local_best - INFO - Optimize for 500 iters with {'c1': 0.1, 'c2': 0.3, 'w': 0.9, 'k': 5, 'p': 2}
2021-01-31 01:02:57,222 - pyswarms.single.local_best - INFO - Optimization finished | best cost: 218.07574981846324, best pos: [1.03530797e+00 1.52357788e+00 1.23500442e+02 1.82743642e-01
 2.13340445e-06 1.25835206e-06 4.93427283e-06]
2021-01-31 01:02:57,264 - pyswarms.single.local_best - INFO - Optimize for 500 iters with {'c1': 0.1, 'c2': 0.3, 'w': 0.9, 'k': 5, 'p': 2}
2021-01-31 01:03:23,672 - pyswarms.single.local_best - INFO - Optimization finished | best cost: 235.3707740383315, best pos: [1.18429918e+00 1.77105829e+00 1.22752642e+02 1.04470122e-01
 3.85766904e-06 3.44142192e-06 4.99511503e-06]
2021-01-31 01:03:23,716 - pyswarms.single.local_best - INFO - Optimize for 500 iters with {'c1': 0.1, 'c2': 0.3, 'w': 0.9, 'k': 5, 'p': 2}
2021-01-31 01:03:49,009 - pyswarms.single.local_best - INFO - Optimization finished | best cost: 194.62371762686246, best pos: [9.25876994e-01 1.30299949e+00 1.24259842e+02 2.52985730e-01
 1.56881367e-08 2.12154710e-06 4.96921873e-06]
2021-01-31 01:03:49,054 - pyswarms.single.local_best - INFO - Optimize for 500 iters with {'c1': 0.1, 'c2': 0.3, 'w': 0.9, 'k': 5, 'p': 2}
2021-01-31 01:04:16,137 - pyswarms.single.local_best - INFO - Optimization finished | best cost: 197.00266326888567, best pos: [9.86558066e-01 1.49949615e+00 1.18515824e+02 1.84092334e-01
 2.79990129e-06 3.40040515e-06 4.16150524e-06]
2021-01-31 01:04:16,174 - pyswarms.single.local_best - INFO - Optimize for 500 iters with {'c1': 0.1, 'c2': 0.3, 'w': 0.9, 'k': 5, 'p': 2}
2021-01-31 01:04:42,886 - pyswarms.single.local_best - INFO - Optimization finished | best cost: 227.2957832324971, best pos: [7.66510653e-01 1.15917098e+00 1.26008978e+02 3.43403109e-01
 5.04844996e-06 3.95645038e-06 5.09008230e-06]
2021-01-31 01:04:42,930 - pyswarms.single.local_best - INFO - Optimize for 500 iters with {'c1': 0.1, 'c2': 0.3, 'w': 0.9, 'k': 5, 'p': 2}
2021-01-31 01:05:10,030 - pyswarms.single.local_best - INFO - Optimization finished | best cost: 224.61924963678294, best pos: [1.07460724e+00 1.56536974e+00 1.23506177e+02 1.55153150e-01
 3.68134644e-06 2.71899085e-06 5.20352791e-06]
2021-01-31 01:05:10,071 - pyswarms.single.local_best - INFO - Optimize for 500 iters with {'c1': 0.1, 'c2': 0.3, 'w': 0.9, 'k': 5, 'p': 2}
2021-01-31 01:05:37,024 - pyswarms.single.local_best - INFO - Optimization finished | best cost: 205.1572583897314, best pos: [1.05381240e+00 1.57715085e+00 1.23178267e+02 1.68239291e-01
 5.22546273e-07 4.67398604e-06 5.21304706e-06]
2021-01-31 01:05:37,068 - pyswarms.single.local_best - INFO - Optimize for 500 iters with {'c1': 0.1, 'c2': 0.3, 'w': 0.9, 'k': 5, 'p': 2}
2021-01-31 01:06:05,691 - pyswarms.single.local_best - INFO - Optimization finished | best cost: 234.64428153558504, best pos: [1.25253835e+00 1.89662698e+00 1.23762870e+02 8.98720465e-02
 2.05512037e-06 3.01384749e-06 5.13663118e-06]
2021-01-31 01:06:05,737 - pyswarms.single.local_best - INFO - Optimize for 500 iters with {'c1': 0.1, 'c2': 0.3, 'w': 0.9, 'k': 5, 'p': 2}
2021-01-31 01:06:31,266 - pyswarms.single.local_best - INFO - Optimization finished | best cost: 197.6945667527991, best pos: [1.21913921e+00 1.75517917e+00 1.23839507e+02 1.15905071e-01
 3.81614010e-07 2.38337604e-06 4.68094232e-06]
2021-01-31 01:06:31,308 - pyswarms.single.local_best - INFO - Optimize for 500 iters with {'c1': 0.1, 'c2': 0.3, 'w': 0.9, 'k': 5, 'p': 2}
2021-01-31 01:06:57,277 - pyswarms.single.local_best - INFO - Optimization finished | best cost: 209.1839316008067, best pos: [8.90300016e-01 1.17996495e+00 1.22209684e+02 2.73873439e-01
 5.29353376e-07 1.69558671e-06 5.17123279e-06]
2021-01-31 01:06:57,319 - pyswarms.single.local_best - INFO - Optimize for 500 iters with {'c1': 0.1, 'c2': 0.3, 'w': 0.9, 'k': 5, 'p': 2}
2021-01-31 01:07:24,602 - pyswarms.single.local_best - INFO - Optimization finished | best cost: 199.89214907056527, best pos: [8.07209455e-01 1.20961779e+00 1.23611500e+02 3.09674081e-01
 1.42860776e-06 5.17395804e-06 5.12030943e-06]
2021-01-31 01:07:24,643 - pyswarms.single.local_best - INFO - Optimize for 500 iters with {'c1': 0.1, 'c2': 0.3, 'w': 0.9, 'k': 5, 'p': 2}
2021-01-31 01:07:52,339 - pyswarms.single.local_best - INFO - Optimization finished | best cost: 198.12310282445918, best pos: [1.31626965e+00 1.91759062e+00 1.20178480e+02 6.27419914e-02
 4.08097549e-06 1.47246425e-06 4.68732065e-06]
2021-01-31 01:07:52,385 - pyswarms.single.local_best - INFO - Optimize for 500 iters with {'c1': 0.1, 'c2': 0.3, 'w': 0.9, 'k': 5, 'p': 2}
2021-01-31 01:08:20,741 - pyswarms.single.local_best - INFO - Optimization finished | best cost: 201.2621398115109, best pos: [1.25710234e+00 1.83748301e+00 1.23591985e+02 1.01072184e-01
 8.24150573e-07 4.14327188e-06 4.08919032e-06]
2021-01-31 01:08:20,785 - pyswarms.single.local_best - INFO - Optimize for 500 iters with {'c1': 0.1, 'c2': 0.3, 'w': 0.9, 'k': 5, 'p': 2}
2021-01-31 01:08:48,976 - pyswarms.single.local_best - INFO - Optimization finished | best cost: 211.39400454252313, best pos: [1.04633792e+00 1.54908388e+00 1.22307051e+02 1.63401970e-01
 9.11249399e-07 4.62917821e-06 5.16499423e-06]
2021-01-31 01:08:49,022 - pyswarms.single.local_best - INFO - Optimize for 500 iters with {'c1': 0.1, 'c2': 0.3, 'w': 0.9, 'k': 5, 'p': 2}
2021-01-31 01:09:17,075 - pyswarms.single.local_best - INFO - Optimization finished | best cost: 215.36987501874285, best pos: [1.13452127e+00 1.55495495e+00 1.20973458e+02 1.44194492e-01
 2.04302751e-06 3.00446537e-06 4.42057448e-06]
2021-01-31 01:09:17,121 - pyswarms.single.local_best - INFO - Optimize for 500 iters with {'c1': 0.1, 'c2': 0.3, 'w': 0.9, 'k': 5, 'p': 2}
2021-01-31 01:09:45,034 - pyswarms.single.local_best - INFO - Optimization finished | best cost: 202.99915550222875, best pos: [9.47260079e-01 1.37407492e+00 1.21608515e+02 2.26128841e-01
 2.58619277e-07 2.86802456e-06 5.11863958e-06]
2021-01-31 01:09:45,078 - pyswarms.single.local_best - INFO - Optimize for 500 iters with {'c1': 0.1, 'c2': 0.3, 'w': 0.9, 'k': 5, 'p': 2}
2021-01-31 01:10:14,385 - pyswarms.single.local_best - INFO - Optimization finished | best cost: 223.67210876017015, best pos: [1.18505025e+00 1.85365173e+00 1.25905748e+02 1.15611433e-01
 1.74538499e-06 2.76204691e-06 5.20616106e-06]
2021-01-31 01:10:14,423 - pyswarms.single.local_best - INFO - Optimize for 500 iters with {'c1': 0.1, 'c2': 0.3, 'w': 0.9, 'k': 5, 'p': 2}
2021-01-31 01:10:41,370 - pyswarms.single.local_best - INFO - Optimization finished | best cost: 218.1254205799479, best pos: [9.72129865e-01 1.40165109e+00 1.23244422e+02 2.05901509e-01
 3.69077845e-06 4.64786893e-06 5.13827009e-06]
2021-01-31 01:10:41,412 - pyswarms.single.local_best - INFO - Optimize for 500 iters with {'c1': 0.1, 'c2': 0.3, 'w': 0.9, 'k': 5, 'p': 2}
2021-01-31 01:11:07,596 - pyswarms.single.local_best - INFO - Optimization finished | best cost: 209.9717685774141, best pos: [1.16149824e+00 1.83772641e+00 1.25052320e+02 1.20547164e-01
 3.73535987e-06 1.89581654e-06 5.19581213e-06]
2021-01-31 01:11:07,640 - pyswarms.single.local_best - INFO - Optimize for 500 iters with {'c1': 0.1, 'c2': 0.3, 'w': 0.9, 'k': 5, 'p': 2}
2021-01-31 01:11:33,066 - pyswarms.single.local_best - INFO - Optimization finished | best cost: 209.98197776297516, best pos: [9.49653602e-01 1.40550784e+00 1.23062198e+02 2.27602751e-01
 2.01341399e-07 3.17926182e-06 4.94488353e-06]
2021-01-31 01:11:33,111 - pyswarms.single.local_best - INFO - Optimize for 500 iters with {'c1': 0.1, 'c2': 0.3, 'w': 0.9, 'k': 5, 'p': 2}
2021-01-31 01:11:59,800 - pyswarms.single.local_best - INFO - Optimization finished | best cost: 194.4278813639137, best pos: [8.14060634e-01 1.25172074e+00 1.23246176e+02 2.92073610e-01
 4.93547851e-06 4.36710553e-06 5.03779274e-06]
2021-01-31 01:11:59,845 - pyswarms.single.local_best - INFO - Optimize for 500 iters with {'c1': 0.1, 'c2': 0.3, 'w': 0.9, 'k': 5, 'p': 2}
2021-01-31 01:12:27,598 - pyswarms.single.local_best - INFO - Optimization finished | best cost: 199.51301555074147, best pos: [1.08522242e+00 1.63636840e+00 1.24819169e+02 1.59577037e-01
 2.74113226e-07 5.02382336e-06 4.95796343e-06]
2021-01-31 01:12:27,639 - pyswarms.single.local_best - INFO - Optimize for 500 iters with {'c1': 0.1, 'c2': 0.3, 'w': 0.9, 'k': 5, 'p': 2}
2021-01-31 01:12:55,999 - pyswarms.single.local_best - INFO - Optimization finished | best cost: 202.18058615386497, best pos: [1.09207785e+00 1.60318482e+00 1.22712812e+02 1.47643285e-01
 2.80345451e-06 2.49352235e-06 5.14507233e-06]
2021-01-31 01:12:56,052 - pyswarms.single.local_best - INFO - Optimize for 500 iters with {'c1': 0.1, 'c2': 0.3, 'w': 0.9, 'k': 5, 'p': 2}
2021-01-31 01:13:24,080 - pyswarms.single.local_best - INFO - Optimization finished | best cost: 205.71119240104218, best pos: [1.11869002e+00 1.58699930e+00 1.25853125e+02 1.67918428e-01
 3.10195423e-06 3.71982465e-06 3.07565275e-06]
2021-01-31 01:13:24,118 - pyswarms.single.local_best - INFO - Optimize for 500 iters with {'c1': 0.1, 'c2': 0.3, 'w': 0.9, 'k': 5, 'p': 2}
2021-01-31 01:13:50,982 - pyswarms.single.local_best - INFO - Optimization finished | best cost: 219.81255966093576, best pos: [1.10314101e+00 1.57932351e+00 1.26894055e+02 1.64365358e-01
 3.75219072e-07 5.15134994e-06 4.67661627e-06]
2021-01-31 01:13:51,024 - pyswarms.single.local_best - INFO - Optimize for 500 iters with {'c1': 0.1, 'c2': 0.3, 'w': 0.9, 'k': 5, 'p': 2}
2021-01-31 01:14:18,383 - pyswarms.single.local_best - INFO - Optimization finished | best cost: 213.56209928127703, best pos: [8.90396672e-01 1.34061234e+00 1.24292112e+02 2.55198067e-01
 1.65553003e-06 4.75899632e-06 5.13936287e-06]
2021-01-31 01:14:18,431 - pyswarms.single.local_best - INFO - Optimize for 500 iters with {'c1': 0.1, 'c2': 0.3, 'w': 0.9, 'k': 5, 'p': 2}
2021-01-31 01:14:45,085 - pyswarms.single.local_best - INFO - Optimization finished | best cost: 215.56767438690798, best pos: [7.23545083e-01 1.04408335e+00 1.22995516e+02 3.84673172e-01
 3.38756751e-06 4.83373304e-06 5.14248477e-06]
2021-01-31 01:14:45,128 - pyswarms.single.local_best - INFO - Optimize for 500 iters with {'c1': 0.1, 'c2': 0.3, 'w': 0.9, 'k': 5, 'p': 2}
2021-01-31 01:15:11,130 - pyswarms.single.local_best - INFO - Optimization finished | best cost: 204.99233970272792, best pos: [1.01732358e+00 1.46510296e+00 1.20970958e+02 1.81899810e-01
 7.53290162e-07 4.03846804e-06 5.00072614e-06]
2021-01-31 01:15:11,172 - pyswarms.single.local_best - INFO - Optimize for 500 iters with {'c1': 0.1, 'c2': 0.3, 'w': 0.9, 'k': 5, 'p': 2}
2021-01-31 01:15:37,845 - pyswarms.single.local_best - INFO - Optimization finished | best cost: 232.13453364080095, best pos: [1.04939593e+00 1.47845056e+00 1.22847986e+02 1.71823910e-01
 3.04577808e-06 3.44697248e-06 5.20208332e-06]
2021-01-31 01:15:37,890 - pyswarms.single.local_best - INFO - Optimize for 500 iters with {'c1': 0.1, 'c2': 0.3, 'w': 0.9, 'k': 5, 'p': 2}
2021-01-31 01:16:04,401 - pyswarms.single.local_best - INFO - Optimization finished | best cost: 218.18654101466564, best pos: [1.16919749e+00 1.88756851e+00 1.20031544e+02 1.05334209e-01
 5.60527784e-08 3.10824592e-06 4.88432425e-06]
2021-01-31 01:16:04,439 - pyswarms.single.local_best - INFO - Optimize for 500 iters with {'c1': 0.1, 'c2': 0.3, 'w': 0.9, 'k': 5, 'p': 2}
2021-01-31 01:16:30,612 - pyswarms.single.local_best - INFO - Optimization finished | best cost: 219.97537287492185, best pos: [7.46293560e-01 1.10185791e+00 1.23784877e+02 3.60787058e-01
 3.91902815e-06 3.97651827e-06 5.12120615e-06]
2021-01-31 01:16:30,658 - pyswarms.single.local_best - INFO - Optimize for 500 iters with {'c1': 0.1, 'c2': 0.3, 'w': 0.9, 'k': 5, 'p': 2}
2021-01-31 01:16:57,945 - pyswarms.single.local_best - INFO - Optimization finished | best cost: 219.22254060722292, best pos: [1.27807478e+00 1.94358570e+00 1.24536622e+02 8.95742859e-02
 3.91831780e-06 3.18082182e-06 4.09259183e-06]
2021-01-31 01:16:57,988 - pyswarms.single.local_best - INFO - Optimize for 500 iters with {'c1': 0.1, 'c2': 0.3, 'w': 0.9, 'k': 5, 'p': 2}
2021-01-31 01:17:25,610 - pyswarms.single.local_best - INFO - Optimization finished | best cost: 205.0419633868894, best pos: [1.00629523e+00 1.49416192e+00 1.22981923e+02 1.86780871e-01
 2.03873549e-06 3.07132070e-06 5.22105631e-06]
2021-01-31 01:17:25,654 - pyswarms.single.local_best - INFO - Optimize for 500 iters with {'c1': 0.1, 'c2': 0.3, 'w': 0.9, 'k': 5, 'p': 2}
2021-01-31 01:17:52,697 - pyswarms.single.local_best - INFO - Optimization finished | best cost: 204.17254682449234, best pos: [7.26289216e-01 1.04488727e+00 1.25882984e+02 3.93904148e-01
 3.34848494e-06 4.82760270e-06 4.98863852e-06]
2021-01-31 01:17:52,741 - pyswarms.single.local_best - INFO - Optimize for 500 iters with {'c1': 0.1, 'c2': 0.3, 'w': 0.9, 'k': 5, 'p': 2}
2021-01-31 01:18:19,697 - pyswarms.single.local_best - INFO - Optimization finished | best cost: 217.69047608337888, best pos: [1.04662741e+00 1.50692075e+00 1.24457929e+02 1.71168537e-01
 4.06920714e-06 3.06437681e-06 4.81190352e-06]
2021-01-31 01:18:19,743 - pyswarms.single.local_best - INFO - Optimize for 500 iters with {'c1': 0.1, 'c2': 0.3, 'w': 0.9, 'k': 5, 'p': 2}
2021-01-31 01:18:45,455 - pyswarms.single.local_best - INFO - Optimization finished | best cost: 226.89526598843992, best pos: [9.33675813e-01 1.48175945e+00 1.23687980e+02 2.07654439e-01
 4.37620445e-06 5.06305043e-06 5.07869168e-06]
2021-01-31 01:18:45,501 - pyswarms.single.local_best - INFO - Optimize for 500 iters with {'c1': 0.1, 'c2': 0.3, 'w': 0.9, 'k': 5, 'p': 2}
2021-01-31 01:19:12,660 - pyswarms.single.local_best - INFO - Optimization finished | best cost: 235.12770812968824, best pos: [1.30445304e+00 1.86009357e+00 1.26230977e+02 8.72175913e-02
 2.69551880e-06 3.97486521e-06 4.65187383e-06]
2021-01-31 01:19:12,703 - pyswarms.single.local_best - INFO - Optimize for 500 iters with {'c1': 0.1, 'c2': 0.3, 'w': 0.9, 'k': 5, 'p': 2}
2021-01-31 01:19:40,279 - pyswarms.single.local_best - INFO - Optimization finished | best cost: 194.71055414175325, best pos: [1.21294121e+00 1.84295087e+00 1.22781385e+02 1.14778353e-01
 3.04292130e-08 3.65538905e-06 3.88303407e-06]
2021-01-31 01:19:40,321 - pyswarms.single.local_best - INFO - Optimize for 500 iters with {'c1': 0.1, 'c2': 0.3, 'w': 0.9, 'k': 5, 'p': 2}
2021-01-31 01:20:08,217 - pyswarms.single.local_best - INFO - Optimization finished | best cost: 203.94927284191448, best pos: [1.19965453e+00 1.77470619e+00 1.23192981e+02 1.10366647e-01
 2.82094739e-06 4.90964666e-06 4.42824673e-06]
2021-01-31 01:20:08,263 - pyswarms.single.local_best - INFO - Optimize for 500 iters with {'c1': 0.1, 'c2': 0.3, 'w': 0.9, 'k': 5, 'p': 2}
2021-01-31 01:20:36,499 - pyswarms.single.local_best - INFO - Optimization finished | best cost: 227.335797500573, best pos: [6.74271545e-01 9.50704174e-01 1.22351480e+02 4.43956804e-01
 2.26841749e-06 4.50917213e-06 5.08970831e-06]
2021-01-31 01:20:36,544 - pyswarms.single.local_best - INFO - Optimize for 500 iters with {'c1': 0.1, 'c2': 0.3, 'w': 0.9, 'k': 5, 'p': 2}
2021-01-31 01:21:03,380 - pyswarms.single.local_best - INFO - Optimization finished | best cost: 204.9381804758343, best pos: [1.17092679e+00 1.74420256e+00 1.24477870e+02 1.17094318e-01
 2.61752921e-06 4.97255072e-06 5.17923554e-06]
2021-01-31 01:21:03,424 - pyswarms.single.local_best - INFO - Optimize for 500 iters with {'c1': 0.1, 'c2': 0.3, 'w': 0.9, 'k': 5, 'p': 2}
2021-01-31 01:21:30,845 - pyswarms.single.local_best - INFO - Optimization finished | best cost: 211.54976633834147, best pos: [1.06466557e+00 1.45565636e+00 1.23618242e+02 1.63989961e-01
 2.06201138e-06 2.51839039e-06 5.14575161e-06]
2021-01-31 01:21:30,892 - pyswarms.single.local_best - INFO - Optimize for 500 iters with {'c1': 0.1, 'c2': 0.3, 'w': 0.9, 'k': 5, 'p': 2}
2021-01-31 01:21:58,361 - pyswarms.single.local_best - INFO - Optimization finished | best cost: 200.94760003437057, best pos: [7.62395735e-01 1.10925791e+00 1.20744718e+02 3.34266963e-01
 2.91284380e-06 4.84034811e-06 4.87239225e-06]
2021-01-31 01:21:58,410 - pyswarms.single.local_best - INFO - Optimize for 500 iters with {'c1': 0.1, 'c2': 0.3, 'w': 0.9, 'k': 5, 'p': 2}
2021-01-31 01:22:25,015 - pyswarms.single.local_best - INFO - Optimization finished | best cost: 194.1928721546662, best pos: [1.06878337e+00 1.63327208e+00 1.22650711e+02 1.42116812e-01
 4.15487997e-06 2.62003387e-06 5.22223102e-06]
2021-01-31 01:22:25,059 - pyswarms.single.local_best - INFO - Optimize for 500 iters with {'c1': 0.1, 'c2': 0.3, 'w': 0.9, 'k': 5, 'p': 2}
2021-01-31 01:22:51,000 - pyswarms.single.local_best - INFO - Optimization finished | best cost: 209.02084777025826, best pos: [1.00200633e+00 1.52864649e+00 1.24852568e+02 1.80748913e-01
 4.18631068e-06 4.14891984e-06 5.13814635e-06]
2021-01-31 01:22:51,049 - pyswarms.single.local_best - INFO - Optimize for 500 iters with {'c1': 0.1, 'c2': 0.3, 'w': 0.9, 'k': 5, 'p': 2}
2021-01-31 01:23:16,831 - pyswarms.single.local_best - INFO - Optimization finished | best cost: 203.3512025680921, best pos: [9.33890047e-01 1.36251371e+00 1.24731802e+02 2.36126435e-01
 2.05993648e-06 3.63433596e-06 5.10950855e-06]
2021-01-31 01:23:16,870 - pyswarms.single.local_best - INFO - Optimize for 500 iters with {'c1': 0.1, 'c2': 0.3, 'w': 0.9, 'k': 5, 'p': 2}
2021-01-31 01:23:47,063 - pyswarms.single.local_best - INFO - Optimization finished | best cost: 229.97894384551535, best pos: [1.14657495e+00 1.73661229e+00 1.24289359e+02 1.29172780e-01
 2.18546977e-06 4.24679953e-06 4.97279468e-06]
2021-01-31 01:23:47,113 - pyswarms.single.local_best - INFO - Optimize for 500 iters with {'c1': 0.1, 'c2': 0.3, 'w': 0.9, 'k': 5, 'p': 2}
2021-01-31 01:24:14,141 - pyswarms.single.local_best - INFO - Optimization finished | best cost: 234.95894245348524, best pos: [1.05005916e+00 1.57229460e+00 1.23828347e+02 1.68003585e-01
 3.50200166e-06 3.36830188e-06 4.82355199e-06]
2021-01-31 01:24:14,201 - pyswarms.single.local_best - INFO - Optimize for 500 iters with {'c1': 0.1, 'c2': 0.3, 'w': 0.9, 'k': 5, 'p': 2}
2021-01-31 01:24:42,182 - pyswarms.single.local_best - INFO - Optimization finished | best cost: 773.2858615179264, best pos: [1.83184407e+00 6.91257980e-01 8.27668889e+01 4.32605716e-01
 2.51266017e-07 4.13889716e-07 8.22558953e-08]
2021-01-31 01:24:42,228 - pyswarms.single.local_best - INFO - Optimize for 500 iters with {'c1': 0.1, 'c2': 0.3, 'w': 0.9, 'k': 5, 'p': 2}
2021-01-31 01:25:12,345 - pyswarms.single.local_best - INFO - Optimization finished | best cost: 784.648942992289, best pos: [1.67773710e+00 6.63238323e-01 8.31740083e+01 4.61862841e-01
 2.57858167e-07 2.25104687e-07 2.02157537e-07]
2021-01-31 01:25:12,390 - pyswarms.single.local_best - INFO - Optimize for 500 iters with {'c1': 0.1, 'c2': 0.3, 'w': 0.9, 'k': 5, 'p': 2}
2021-01-31 01:25:42,834 - pyswarms.single.local_best - INFO - Optimization finished | best cost: 731.2274011198105, best pos: [1.86254909e+00 7.85985336e-01 8.06206264e+01 3.53676267e-01
 9.37354728e-08 2.29350100e-07 4.39749713e-07]
2021-01-31 01:25:42,888 - pyswarms.single.local_best - INFO - Optimize for 500 iters with {'c1': 0.1, 'c2': 0.3, 'w': 0.9, 'k': 5, 'p': 2}
2021-01-31 01:26:13,300 - pyswarms.single.local_best - INFO - Optimization finished | best cost: 770.454716473167, best pos: [1.25442187e+00 6.07117163e-01 8.63890396e+01 5.38403019e-01
 2.33277154e-07 2.81290031e-07 2.91075320e-07]
2021-01-31 01:26:13,343 - pyswarms.single.local_best - INFO - Optimize for 500 iters with {'c1': 0.1, 'c2': 0.3, 'w': 0.9, 'k': 5, 'p': 2}
2021-01-31 01:26:42,628 - pyswarms.single.local_best - INFO - Optimization finished | best cost: 760.8590917774748, best pos: [1.98403578e+00 7.71059330e-01 8.21120644e+01 3.64920987e-01
 3.19352584e-07 1.69192148e-07 1.91953402e-07]
2021-01-31 01:26:42,675 - pyswarms.single.local_best - INFO - Optimize for 500 iters with {'c1': 0.1, 'c2': 0.3, 'w': 0.9, 'k': 5, 'p': 2}
2021-01-31 01:27:12,989 - pyswarms.single.local_best - INFO - Optimization finished | best cost: 820.0627752512905, best pos: [1.27441571e+00 6.14510922e-01 8.68771385e+01 5.16260096e-01
 2.99845848e-07 2.97607710e-07 3.04683798e-07]
2021-01-31 01:27:13,033 - pyswarms.single.local_best - INFO - Optimize for 500 iters with {'c1': 0.1, 'c2': 0.3, 'w': 0.9, 'k': 5, 'p': 2}
2021-01-31 01:27:42,813 - pyswarms.single.local_best - INFO - Optimization finished | best cost: 752.0606625798705, best pos: [1.84115127e+00 6.53825111e-01 7.98997654e+01 5.05024418e-01
 1.82568069e-07 5.53232797e-08 2.37016332e-07]
2021-01-31 01:27:42,854 - pyswarms.single.local_best - INFO - Optimize for 500 iters with {'c1': 0.1, 'c2': 0.3, 'w': 0.9, 'k': 5, 'p': 2}
2021-01-31 01:28:13,740 - pyswarms.single.local_best - INFO - Optimization finished | best cost: 787.7180945370739, best pos: [1.80826393e+00 5.54218252e-01 7.92333603e+01 6.11221808e-01
 1.63464460e-08 7.98030579e-08 3.34136211e-07]
2021-01-31 01:28:13,786 - pyswarms.single.local_best - INFO - Optimize for 500 iters with {'c1': 0.1, 'c2': 0.3, 'w': 0.9, 'k': 5, 'p': 2}
2021-01-31 01:28:44,275 - pyswarms.single.local_best - INFO - Optimization finished | best cost: 737.5777269239636, best pos: [1.54895136e+00 5.11972971e-01 8.14130835e+01 6.88215665e-01
 2.64745601e-07 2.43700909e-07 6.39172657e-08]
2021-01-31 01:28:44,319 - pyswarms.single.local_best - INFO - Optimize for 500 iters with {'c1': 0.1, 'c2': 0.3, 'w': 0.9, 'k': 5, 'p': 2}
2021-01-31 01:29:12,648 - pyswarms.single.local_best - INFO - Optimization finished | best cost: 734.6862740468694, best pos: [1.60101383e+00 8.14587601e-01 8.64957696e+01 3.29351579e-01
 2.35892986e-07 4.35302554e-07 2.82339825e-07]
2021-01-31 01:29:12,694 - pyswarms.single.local_best - INFO - Optimize for 500 iters with {'c1': 0.1, 'c2': 0.3, 'w': 0.9, 'k': 5, 'p': 2}
2021-01-31 01:29:41,337 - pyswarms.single.local_best - INFO - Optimization finished | best cost: 774.1145026647681, best pos: [1.61281952e+00 5.65051423e-01 8.22348929e+01 5.95438802e-01
 1.84010549e-07 2.47790883e-07 1.08760784e-07]
2021-01-31 01:29:41,385 - pyswarms.single.local_best - INFO - Optimize for 500 iters with {'c1': 0.1, 'c2': 0.3, 'w': 0.9, 'k': 5, 'p': 2}
2021-01-31 01:30:11,356 - pyswarms.single.local_best - INFO - Optimization finished | best cost: 722.1894772853775, best pos: [1.99283290e+00 1.09307319e+00 8.74087041e+01 1.71394121e-01
 8.56255819e-08 4.01302590e-07 3.88092765e-07]
2021-01-31 01:30:11,400 - pyswarms.single.local_best - INFO - Optimize for 500 iters with {'c1': 0.1, 'c2': 0.3, 'w': 0.9, 'k': 5, 'p': 2}
2021-01-31 01:30:40,698 - pyswarms.single.local_best - INFO - Optimization finished | best cost: 751.9827618701197, best pos: [1.56436441e+00 6.10982805e-01 8.27643129e+01 5.32005046e-01
 2.77264014e-07 2.58103730e-07 1.66246036e-07]
2021-01-31 01:30:40,743 - pyswarms.single.local_best - INFO - Optimize for 500 iters with {'c1': 0.1, 'c2': 0.3, 'w': 0.9, 'k': 5, 'p': 2}
2021-01-31 01:31:09,569 - pyswarms.single.local_best - INFO - Optimization finished | best cost: 731.9016256218741, best pos: [1.96107492e+00 7.50564788e-01 8.24281040e+01 3.75648856e-01
 7.09479369e-08 1.05836244e-07 2.82119014e-07]
2021-01-31 01:31:09,615 - pyswarms.single.local_best - INFO - Optimize for 500 iters with {'c1': 0.1, 'c2': 0.3, 'w': 0.9, 'k': 5, 'p': 2}
2021-01-31 01:31:38,990 - pyswarms.single.local_best - INFO - Optimization finished | best cost: 783.2391377471082, best pos: [1.88112589e+00 9.32663451e-01 8.59591714e+01 2.50070992e-01
 2.52529610e-07 1.70336988e-07 3.31834205e-07]
2021-01-31 01:31:39,035 - pyswarms.single.local_best - INFO - Optimize for 500 iters with {'c1': 0.1, 'c2': 0.3, 'w': 0.9, 'k': 5, 'p': 2}
2021-01-31 01:32:06,812 - pyswarms.single.local_best - INFO - Optimization finished | best cost: 758.2243946290182, best pos: [1.81246616e+00 7.45626365e-01 8.25168981e+01 3.81196881e-01
 2.87361867e-07 2.46031011e-08 3.42098661e-07]
2021-01-31 01:32:06,855 - pyswarms.single.local_best - INFO - Optimize for 500 iters with {'c1': 0.1, 'c2': 0.3, 'w': 0.9, 'k': 5, 'p': 2}
2021-01-31 01:32:36,215 - pyswarms.single.local_best - INFO - Optimization finished | best cost: 753.1347555728496, best pos: [1.65518284e+00 6.62374090e-01 8.23575292e+01 4.71195887e-01
 1.12580942e-07 3.45137965e-07 2.12628226e-07]
2021-01-31 01:32:36,259 - pyswarms.single.local_best - INFO - Optimize for 500 iters with {'c1': 0.1, 'c2': 0.3, 'w': 0.9, 'k': 5, 'p': 2}
2021-01-31 01:33:05,109 - pyswarms.single.local_best - INFO - Optimization finished | best cost: 745.2166858438059, best pos: [1.83272900e+00 6.11513115e-01 8.05533299e+01 5.36498057e-01
 3.34394077e-07 1.86694647e-07 1.08948050e-07]
2021-01-31 01:33:05,153 - pyswarms.single.local_best - INFO - Optimize for 500 iters with {'c1': 0.1, 'c2': 0.3, 'w': 0.9, 'k': 5, 'p': 2}
2021-01-31 01:33:34,658 - pyswarms.single.local_best - INFO - Optimization finished | best cost: 769.6835014388555, best pos: [1.90013051e+00 6.87028066e-01 8.05776205e+01 4.40709159e-01
 2.00848669e-07 2.40714546e-07 2.34021109e-07]
2021-01-31 01:33:34,710 - pyswarms.single.local_best - INFO - Optimize for 500 iters with {'c1': 0.1, 'c2': 0.3, 'w': 0.9, 'k': 5, 'p': 2}
2021-01-31 01:34:04,524 - pyswarms.single.local_best - INFO - Optimization finished | best cost: 689.2614203259905, best pos: [1.81234316e+00 6.83156265e-01 8.25541895e+01 4.49495420e-01
 2.66215192e-07 8.10553575e-08 1.84853786e-07]
2021-01-31 01:34:04,565 - pyswarms.single.local_best - INFO - Optimize for 500 iters with {'c1': 0.1, 'c2': 0.3, 'w': 0.9, 'k': 5, 'p': 2}
2021-01-31 01:34:33,293 - pyswarms.single.local_best - INFO - Optimization finished | best cost: 707.2899429250926, best pos: [1.74966289e+00 6.67709189e-01 8.21673404e+01 4.58218338e-01
 1.86040079e-07 8.27336969e-08 2.88339732e-07]
2021-01-31 01:34:33,338 - pyswarms.single.local_best - INFO - Optimize for 500 iters with {'c1': 0.1, 'c2': 0.3, 'w': 0.9, 'k': 5, 'p': 2}
2021-01-31 01:35:01,089 - pyswarms.single.local_best - INFO - Optimization finished | best cost: 644.0756608276866, best pos: [1.74378585e+00 6.89841958e-01 8.26890886e+01 4.40539584e-01
 2.33031776e-07 8.30101650e-08 2.54907908e-07]
2021-01-31 01:35:01,133 - pyswarms.single.local_best - INFO - Optimize for 500 iters with {'c1': 0.1, 'c2': 0.3, 'w': 0.9, 'k': 5, 'p': 2}
2021-01-31 01:35:32,077 - pyswarms.single.local_best - INFO - Optimization finished | best cost: 719.2899733405333, best pos: [1.40073422e+00 6.34760677e-01 8.45151782e+01 4.95080984e-01
 1.18692548e-07 3.06369004e-07 3.53430969e-07]
2021-01-31 01:35:32,123 - pyswarms.single.local_best - INFO - Optimize for 500 iters with {'c1': 0.1, 'c2': 0.3, 'w': 0.9, 'k': 5, 'p': 2}
2021-01-31 01:36:01,680 - pyswarms.single.local_best - INFO - Optimization finished | best cost: 772.5624581229799, best pos: [1.58806278e+00 5.73392804e-01 8.30650725e+01 5.80285194e-01
 3.77176893e-08 4.29072903e-08 2.50173476e-07]
2021-01-31 01:36:01,725 - pyswarms.single.local_best - INFO - Optimize for 500 iters with {'c1': 0.1, 'c2': 0.3, 'w': 0.9, 'k': 5, 'p': 2}
2021-01-31 01:36:33,510 - pyswarms.single.local_best - INFO - Optimization finished | best cost: 742.3655638276878, best pos: [1.78887339e+00 5.94823554e-01 7.97195640e+01 5.49330290e-01
 3.95168583e-08 6.27284249e-08 3.71660533e-07]
2021-01-31 01:36:33,558 - pyswarms.single.local_best - INFO - Optimize for 500 iters with {'c1': 0.1, 'c2': 0.3, 'w': 0.9, 'k': 5, 'p': 2}
2021-01-31 01:37:02,848 - pyswarms.single.local_best - INFO - Optimization finished | best cost: 800.2186387102042, best pos: [1.76439956e+00 6.15613663e-01 8.10270796e+01 5.27550048e-01
 2.90888559e-07 1.86487655e-07 1.57599037e-07]
2021-01-31 01:37:02,893 - pyswarms.single.local_best - INFO - Optimize for 500 iters with {'c1': 0.1, 'c2': 0.3, 'w': 0.9, 'k': 5, 'p': 2}
2021-01-31 01:37:33,211 - pyswarms.single.local_best - INFO - Optimization finished | best cost: 714.9712758103315, best pos: [1.86474729e+00 7.04515749e-01 8.01638810e+01 4.27006603e-01
 2.65110287e-07 2.55580152e-07 2.88938538e-07]
2021-01-31 01:37:33,253 - pyswarms.single.local_best - INFO - Optimize for 500 iters with {'c1': 0.1, 'c2': 0.3, 'w': 0.9, 'k': 5, 'p': 2}
2021-01-31 01:38:03,316 - pyswarms.single.local_best - INFO - Optimization finished | best cost: 722.129953484305, best pos: [1.97337199e+00 6.28308846e-01 7.83025031e+01 5.28363214e-01
 2.63065103e-07 4.28396504e-07 7.67279904e-08]
2021-01-31 01:38:03,365 - pyswarms.single.local_best - INFO - Optimize for 500 iters with {'c1': 0.1, 'c2': 0.3, 'w': 0.9, 'k': 5, 'p': 2}
2021-01-31 01:38:32,849 - pyswarms.single.local_best - INFO - Optimization finished | best cost: 788.2291612695069, best pos: [1.90728653e+00 5.73291503e-01 7.85995647e+01 5.86355250e-01
 1.36818966e-07 3.08718346e-07 1.73628902e-07]
2021-01-31 01:38:32,895 - pyswarms.single.local_best - INFO - Optimize for 500 iters with {'c1': 0.1, 'c2': 0.3, 'w': 0.9, 'k': 5, 'p': 2}
2021-01-31 01:39:02,242 - pyswarms.single.local_best - INFO - Optimization finished | best cost: 762.4004858933722, best pos: [1.50698328e+00 5.92410928e-01 8.32932914e+01 5.62997548e-01
 2.23664193e-07 3.68013073e-07 7.54712959e-08]
2021-01-31 01:39:02,286 - pyswarms.single.local_best - INFO - Optimize for 500 iters with {'c1': 0.1, 'c2': 0.3, 'w': 0.9, 'k': 5, 'p': 2}
2021-01-31 01:39:32,058 - pyswarms.single.local_best - INFO - Optimization finished | best cost: 722.6724107736479, best pos: [1.93715194e+00 7.01205751e-01 8.26401271e+01 4.27884089e-01
 1.92068444e-07 2.31718280e-07 1.04873126e-07]
2021-01-31 01:39:32,105 - pyswarms.single.local_best - INFO - Optimize for 500 iters with {'c1': 0.1, 'c2': 0.3, 'w': 0.9, 'k': 5, 'p': 2}
2021-01-31 01:40:01,652 - pyswarms.single.local_best - INFO - Optimization finished | best cost: 771.266451418013, best pos: [1.41233125e+00 5.83386942e-01 8.26168802e+01 5.69818207e-01
 2.25331310e-07 2.52687439e-07 3.02757633e-07]
2021-01-31 01:40:01,695 - pyswarms.single.local_best - INFO - Optimize for 500 iters with {'c1': 0.1, 'c2': 0.3, 'w': 0.9, 'k': 5, 'p': 2}
2021-01-31 01:40:31,925 - pyswarms.single.local_best - INFO - Optimization finished | best cost: 745.3010282982037, best pos: [1.66033540e+00 6.57200641e-01 8.32373245e+01 4.75505974e-01
 3.14090333e-07 3.17803061e-08 2.34197757e-07]
2021-01-31 01:40:31,975 - pyswarms.single.local_best - INFO - Optimize for 500 iters with {'c1': 0.1, 'c2': 0.3, 'w': 0.9, 'k': 5, 'p': 2}
2021-01-31 01:41:03,291 - pyswarms.single.local_best - INFO - Optimization finished | best cost: 694.4316316921188, best pos: [1.76123044e+00 6.36636686e-01 8.14623480e+01 5.10072170e-01
 5.82520771e-08 2.37613135e-07 1.70601882e-07]
2021-01-31 01:41:03,337 - pyswarms.single.local_best - INFO - Optimize for 500 iters with {'c1': 0.1, 'c2': 0.3, 'w': 0.9, 'k': 5, 'p': 2}
2021-01-31 01:41:33,874 - pyswarms.single.local_best - INFO - Optimization finished | best cost: 717.6556113652534, best pos: [1.94308616e+00 7.78903391e-01 8.17199423e+01 3.58478415e-01
 5.86375788e-08 1.26517217e-07 3.31688186e-07]
2021-01-31 01:41:33,918 - pyswarms.single.local_best - INFO - Optimize for 500 iters with {'c1': 0.1, 'c2': 0.3, 'w': 0.9, 'k': 5, 'p': 2}
2021-01-31 01:42:03,629 - pyswarms.single.local_best - INFO - Optimization finished | best cost: 776.7337941000198, best pos: [1.26098813e+00 5.14222907e-01 8.23728972e+01 6.81277974e-01
 4.93931785e-08 3.54955326e-07 3.27729802e-07]
2021-01-31 01:42:03,668 - pyswarms.single.local_best - INFO - Optimize for 500 iters with {'c1': 0.1, 'c2': 0.3, 'w': 0.9, 'k': 5, 'p': 2}
2021-01-31 01:42:32,596 - pyswarms.single.local_best - INFO - Optimization finished | best cost: 760.9481499260789, best pos: [1.97811793e+00 7.67046865e-01 8.17557503e+01 3.57440267e-01
 1.70240725e-07 3.30289225e-07 2.61344416e-07]
2021-01-31 01:42:32,638 - pyswarms.single.local_best - INFO - Optimize for 500 iters with {'c1': 0.1, 'c2': 0.3, 'w': 0.9, 'k': 5, 'p': 2}
2021-01-31 01:43:03,339 - pyswarms.single.local_best - INFO - Optimization finished | best cost: 724.960610237899, best pos: [1.72122391e+00 6.70433581e-01 8.14469526e+01 4.62850524e-01
 2.13962450e-07 4.72864190e-08 3.38107887e-07]
2021-01-31 01:43:03,378 - pyswarms.single.local_best - INFO - Optimize for 500 iters with {'c1': 0.1, 'c2': 0.3, 'w': 0.9, 'k': 5, 'p': 2}
2021-01-31 01:43:31,270 - pyswarms.single.local_best - INFO - Optimization finished | best cost: 711.6714650812028, best pos: [1.68469577e+00 7.56286909e-01 8.51495936e+01 3.67089205e-01
 1.91063948e-07 2.48510857e-07 2.79771025e-07]
2021-01-31 01:43:31,316 - pyswarms.single.local_best - INFO - Optimize for 500 iters with {'c1': 0.1, 'c2': 0.3, 'w': 0.9, 'k': 5, 'p': 2}
2021-01-31 01:44:00,252 - pyswarms.single.local_best - INFO - Optimization finished | best cost: 800.5921852827696, best pos: [1.20769942e+00 5.37691951e-01 8.62403559e+01 6.28564820e-01
 3.33077291e-07 3.31344216e-07 1.70054529e-07]
2021-01-31 01:44:00,301 - pyswarms.single.local_best - INFO - Optimize for 500 iters with {'c1': 0.1, 'c2': 0.3, 'w': 0.9, 'k': 5, 'p': 2}
2021-01-31 01:44:28,606 - pyswarms.single.local_best - INFO - Optimization finished | best cost: 722.6124133440837, best pos: [1.94052872e+00 8.20755072e-01 8.22900285e+01 3.28653950e-01
 1.52273529e-07 8.17623357e-08 3.27395722e-07]
2021-01-31 01:44:28,644 - pyswarms.single.local_best - INFO - Optimize for 500 iters with {'c1': 0.1, 'c2': 0.3, 'w': 0.9, 'k': 5, 'p': 2}
2021-01-31 01:44:58,303 - pyswarms.single.local_best - INFO - Optimization finished | best cost: 738.6068546115339, best pos: [1.77076462e+00 8.77227697e-01 8.50559916e+01 2.87828468e-01
 5.38220626e-08 4.40031796e-07 3.26019788e-07]
2021-01-31 01:44:58,346 - pyswarms.single.local_best - INFO - Optimize for 500 iters with {'c1': 0.1, 'c2': 0.3, 'w': 0.9, 'k': 5, 'p': 2}
2021-01-31 01:45:27,277 - pyswarms.single.local_best - INFO - Optimization finished | best cost: 722.9357160705538, best pos: [1.44099034e+00 7.98101124e-01 8.72073696e+01 3.39091736e-01
 3.59379959e-07 3.89977449e-07 4.52024347e-07]
2021-01-31 01:45:27,328 - pyswarms.single.local_best - INFO - Optimize for 500 iters with {'c1': 0.1, 'c2': 0.3, 'w': 0.9, 'k': 5, 'p': 2}
2021-01-31 01:45:56,075 - pyswarms.single.local_best - INFO - Optimization finished | best cost: 754.2605273831016, best pos: [1.78057107e+00 7.13611467e-01 8.23491568e+01 4.15716628e-01
 2.14298046e-07 1.23732363e-07 2.78471242e-07]
2021-01-31 01:45:56,120 - pyswarms.single.local_best - INFO - Optimize for 500 iters with {'c1': 0.1, 'c2': 0.3, 'w': 0.9, 'k': 5, 'p': 2}
2021-01-31 01:46:24,825 - pyswarms.single.local_best - INFO - Optimization finished | best cost: 756.7441962051086, best pos: [1.93559204e+00 8.37727597e-01 8.26527255e+01 3.06974725e-01
 4.10170866e-07 1.44148225e-07 3.25304109e-07]
2021-01-31 01:46:24,869 - pyswarms.single.local_best - INFO - Optimize for 500 iters with {'c1': 0.1, 'c2': 0.3, 'w': 0.9, 'k': 5, 'p': 2}
2021-01-31 01:46:56,939 - pyswarms.single.local_best - INFO - Optimization finished | best cost: 808.6851284575996, best pos: [1.58919685e+00 5.94737472e-01 8.33365704e+01 5.46791183e-01
 8.60893742e-08 1.96067171e-07 1.90205295e-07]
2021-01-31 01:46:56,984 - pyswarms.single.local_best - INFO - Optimize for 500 iters with {'c1': 0.1, 'c2': 0.3, 'w': 0.9, 'k': 5, 'p': 2}
2021-01-31 01:47:27,476 - pyswarms.single.local_best - INFO - Optimization finished | best cost: 761.0787040628658, best pos: [1.66899007e+00 6.61033891e-01 8.21080047e+01 4.80557888e-01
 1.85726393e-07 7.04281971e-08 2.75975697e-07]
2021-01-31 01:47:27,521 - pyswarms.single.local_best - INFO - Optimize for 500 iters with {'c1': 0.1, 'c2': 0.3, 'w': 0.9, 'k': 5, 'p': 2}
2021-01-31 01:47:58,717 - pyswarms.single.local_best - INFO - Optimization finished | best cost: 732.4277293694465, best pos: [1.80879565e+00 8.81190441e-01 8.44481082e+01 2.82422880e-01
 2.10321214e-07 2.69368115e-07 3.79913569e-07]
2021-01-31 01:47:58,761 - pyswarms.single.local_best - INFO - Optimize for 500 iters with {'c1': 0.1, 'c2': 0.3, 'w': 0.9, 'k': 5, 'p': 2}
2021-01-31 01:48:27,839 - pyswarms.single.local_best - INFO - Optimization finished | best cost: 710.9714725274555, best pos: [1.77602489e+00 7.38960428e-01 8.16118996e+01 3.97504499e-01
 1.04418733e-10 2.56220098e-07 3.54989078e-07]
2021-01-31 01:48:27,882 - pyswarms.single.local_best - INFO - Optimize for 500 iters with {'c1': 0.1, 'c2': 0.3, 'w': 0.9, 'k': 5, 'p': 2}
2021-01-31 01:48:57,474 - pyswarms.single.local_best - INFO - Optimization finished | best cost: 709.2705780615684, best pos: [1.47686919e+00 5.36801297e-01 8.18406941e+01 6.48681314e-01
 3.20522759e-07 3.48403234e-08 2.32163511e-07]
2021-01-31 01:48:57,510 - pyswarms.single.local_best - INFO - Optimize for 500 iters with {'c1': 0.1, 'c2': 0.3, 'w': 0.9, 'k': 5, 'p': 2}
2021-01-31 01:49:26,386 - pyswarms.single.local_best - INFO - Optimization finished | best cost: 797.5697975190283, best pos: [1.78098957e+00 7.98260033e-01 8.29601972e+01 3.47238167e-01
 1.86588699e-07 1.41391106e-07 3.40184110e-07]
2021-01-31 01:49:26,430 - pyswarms.single.local_best - INFO - Optimize for 500 iters with {'c1': 0.1, 'c2': 0.3, 'w': 0.9, 'k': 5, 'p': 2}
2021-01-31 01:49:56,177 - pyswarms.single.local_best - INFO - Optimization finished | best cost: 713.3877590044334, best pos: [1.96829487e+00 8.71443300e-01 8.10045426e+01 3.02851806e-01
 3.72980876e-07 3.32301859e-07 2.60735672e-07]
2021-01-31 01:49:56,221 - pyswarms.single.local_best - INFO - Optimize for 500 iters with {'c1': 0.1, 'c2': 0.3, 'w': 0.9, 'k': 5, 'p': 2}
2021-01-31 01:50:26,285 - pyswarms.single.local_best - INFO - Optimization finished | best cost: 748.6028358798249, best pos: [1.88549414e+00 6.34457016e-01 7.83434616e+01 5.06857403e-01
 2.13071254e-08 3.07543266e-07 3.38548776e-07]
2021-01-31 01:50:26,331 - pyswarms.single.local_best - INFO - Optimize for 500 iters with {'c1': 0.1, 'c2': 0.3, 'w': 0.9, 'k': 5, 'p': 2}
2021-01-31 01:50:55,038 - pyswarms.single.local_best - INFO - Optimization finished | best cost: 810.1547275593532, best pos: [1.95435614e+00 6.03481913e-01 7.97759260e+01 5.31842837e-01
 4.82169022e-08 2.26296210e-07 2.08698082e-07]
2021-01-31 01:50:55,082 - pyswarms.single.local_best - INFO - Optimize for 500 iters with {'c1': 0.1, 'c2': 0.3, 'w': 0.9, 'k': 5, 'p': 2}
2021-01-31 01:51:24,655 - pyswarms.single.local_best - INFO - Optimization finished | best cost: 740.1082071860825, best pos: [1.71178926e+00 5.42003786e-01 8.08284421e+01 6.37426975e-01
 5.91536336e-08 1.09943674e-07 1.83075308e-07]
2021-01-31 01:51:24,701 - pyswarms.single.local_best - INFO - Optimize for 500 iters with {'c1': 0.1, 'c2': 0.3, 'w': 0.9, 'k': 5, 'p': 2}
2021-01-31 01:51:53,617 - pyswarms.single.local_best - INFO - Optimization finished | best cost: 776.4883306372301, best pos: [1.24205421e+00 6.01417954e-01 8.76215219e+01 5.33746867e-01
 3.96351775e-07 2.22319459e-07 2.56722853e-07]
2021-01-31 01:51:53,659 - pyswarms.single.local_best - INFO - Optimize for 500 iters with {'c1': 0.1, 'c2': 0.3, 'w': 0.9, 'k': 5, 'p': 2}
2021-01-31 01:52:22,471 - pyswarms.single.local_best - INFO - Optimization finished | best cost: 728.3472390081603, best pos: [1.64069909e+00 5.83536963e-01 8.22850957e+01 5.84036182e-01
 3.09381601e-07 1.33808348e-07 8.48663295e-08]
2021-01-31 01:52:22,514 - pyswarms.single.local_best - INFO - Optimize for 500 iters with {'c1': 0.1, 'c2': 0.3, 'w': 0.9, 'k': 5, 'p': 2}
2021-01-31 01:52:51,958 - pyswarms.single.local_best - INFO - Optimization finished | best cost: 774.9050681529818, best pos: [1.89200121e+00 7.33674195e-01 8.22398866e+01 3.99351064e-01
 1.34685597e-07 3.90745314e-07 1.46817010e-07]
2021-01-31 01:52:52,002 - pyswarms.single.local_best - INFO - Optimize for 500 iters with {'c1': 0.1, 'c2': 0.3, 'w': 0.9, 'k': 5, 'p': 2}
2021-01-31 01:53:21,553 - pyswarms.single.local_best - INFO - Optimization finished | best cost: 759.5562940331056, best pos: [1.74233989e+00 6.28137512e-01 8.19334274e+01 4.99798572e-01
 1.08481891e-08 1.69606916e-07 2.65271626e-07]
2021-01-31 01:53:21,596 - pyswarms.single.local_best - INFO - Optimize for 500 iters with {'c1': 0.1, 'c2': 0.3, 'w': 0.9, 'k': 5, 'p': 2}
2021-01-31 01:53:51,908 - pyswarms.single.local_best - INFO - Optimization finished | best cost: 733.6110185383652, best pos: [1.94155534e+00 7.38182533e-01 8.26467055e+01 3.91039600e-01
 3.36253026e-08 1.68489710e-07 2.25946634e-07]
2021-01-31 01:53:51,952 - pyswarms.single.local_best - INFO - Optimize for 500 iters with {'c1': 0.1, 'c2': 0.3, 'w': 0.9, 'k': 5, 'p': 2}
2021-01-31 01:54:21,396 - pyswarms.single.local_best - INFO - Optimization finished | best cost: 703.1866042534651, best pos: [1.94320355e+00 6.98987970e-01 8.24638490e+01 4.31611672e-01
 1.69569461e-07 2.11414302e-07 1.16542645e-07]
2021-01-31 01:54:21,440 - pyswarms.single.local_best - INFO - Optimize for 500 iters with {'c1': 0.1, 'c2': 0.3, 'w': 0.9, 'k': 5, 'p': 2}
2021-01-31 01:54:51,218 - pyswarms.single.local_best - INFO - Optimization finished | best cost: 792.3644201668267, best pos: [1.98521860e+00 9.63958147e-01 8.58941712e+01 2.31472866e-01
 1.79416542e-07 2.41178332e-07 3.00292018e-07]
2021-01-31 01:54:51,263 - pyswarms.single.local_best - INFO - Optimize for 500 iters with {'c1': 0.1, 'c2': 0.3, 'w': 0.9, 'k': 5, 'p': 2}
2021-01-31 01:55:20,601 - pyswarms.single.local_best - INFO - Optimization finished | best cost: 750.3466297162079, best pos: [1.57732370e+00 6.27194618e-01 8.41782728e+01 5.15321642e-01
 8.02496178e-08 1.18296724e-07 2.08366083e-07]
2021-01-31 01:55:20,645 - pyswarms.single.local_best - INFO - Optimize for 500 iters with {'c1': 0.1, 'c2': 0.3, 'w': 0.9, 'k': 5, 'p': 2}
2021-01-31 01:55:48,518 - pyswarms.single.local_best - INFO - Optimization finished | best cost: 753.5778556959838, best pos: [1.76813945e+00 6.16320551e-01 8.17851756e+01 5.16314446e-01
 3.53917331e-07 4.14896783e-07 1.78659989e-08]
2021-01-31 01:55:48,560 - pyswarms.single.local_best - INFO - Optimize for 500 iters with {'c1': 0.1, 'c2': 0.3, 'w': 0.9, 'k': 5, 'p': 2}
2021-01-31 01:56:18,658 - pyswarms.single.local_best - INFO - Optimization finished | best cost: 779.2223857330198, best pos: [1.86978661e+00 5.77015123e-01 8.00691024e+01 5.87777804e-01
 3.87134089e-08 7.78906300e-08 2.14038616e-07]
2021-01-31 01:56:18,693 - pyswarms.single.local_best - INFO - Optimize for 500 iters with {'c1': 0.1, 'c2': 0.3, 'w': 0.9, 'k': 5, 'p': 2}
2021-01-31 01:56:47,058 - pyswarms.single.local_best - INFO - Optimization finished | best cost: 761.8672379097511, best pos: [1.69203779e+00 6.79882220e-01 8.26305173e+01 4.56198818e-01
 1.92034430e-07 1.43810036e-07 2.43083828e-07]
2021-01-31 01:56:47,106 - pyswarms.single.local_best - INFO - Optimize for 500 iters with {'c1': 0.1, 'c2': 0.3, 'w': 0.9, 'k': 5, 'p': 2}
2021-01-31 01:57:15,959 - pyswarms.single.local_best - INFO - Optimization finished | best cost: 795.085375314311, best pos: [1.89611478e+00 5.78637472e-01 7.76181675e+01 5.86805347e-01
 3.85368851e-07 3.91575299e-07 1.32268014e-07]
2021-01-31 01:57:16,005 - pyswarms.single.local_best - INFO - Optimize for 500 iters with {'c1': 0.1, 'c2': 0.3, 'w': 0.9, 'k': 5, 'p': 2}
2021-01-31 01:57:45,649 - pyswarms.single.local_best - INFO - Optimization finished | best cost: 778.1837112192744, best pos: [1.86958915e+00 6.17977470e-01 8.25798525e+01 5.11070320e-01
 3.96679153e-07 2.45486664e-07 2.26202194e-10]
2021-01-31 01:57:45,693 - pyswarms.single.local_best - INFO - Optimize for 500 iters with {'c1': 0.1, 'c2': 0.3, 'w': 0.9, 'k': 5, 'p': 2}
2021-01-31 01:58:13,534 - pyswarms.single.local_best - INFO - Optimization finished | best cost: 715.0342455415213, best pos: [1.98297631e+00 6.74602344e-01 8.23348797e+01 4.54028782e-01
 1.06174960e-07 1.53589268e-07 1.23085108e-07]
2021-01-31 01:58:13,581 - pyswarms.single.local_best - INFO - Optimize for 500 iters with {'c1': 0.1, 'c2': 0.3, 'w': 0.9, 'k': 5, 'p': 2}
2021-01-31 01:58:43,016 - pyswarms.single.local_best - INFO - Optimization finished | best cost: 771.7690473935136, best pos: [1.88917640e+00 1.08283984e+00 9.05505600e+01 1.63955738e-01
 3.11938716e-07 2.00380555e-07 4.51979124e-07]
2021-01-31 01:58:43,055 - pyswarms.single.local_best - INFO - Optimize for 500 iters with {'c1': 0.1, 'c2': 0.3, 'w': 0.9, 'k': 5, 'p': 2}
2021-01-31 01:59:10,956 - pyswarms.single.local_best - INFO - Optimization finished | best cost: 778.9060694087711, best pos: [1.81219289e+00 8.04287457e-01 8.22846162e+01 3.36688214e-01
 4.12686674e-08 2.90266389e-07 4.07553368e-07]
2021-01-31 01:59:11,001 - pyswarms.single.local_best - INFO - Optimize for 500 iters with {'c1': 0.1, 'c2': 0.3, 'w': 0.9, 'k': 5, 'p': 2}
2021-01-31 01:59:40,440 - pyswarms.single.local_best - INFO - Optimization finished | best cost: 687.7478769930642, best pos: [1.98058184e+00 6.93775802e-01 8.12116585e+01 4.30854450e-01
 6.36236940e-08 2.85130500e-07 1.85742036e-07]
2021-01-31 01:59:40,486 - pyswarms.single.local_best - INFO - Optimize for 500 iters with {'c1': 0.1, 'c2': 0.3, 'w': 0.9, 'k': 5, 'p': 2}
2021-01-31 02:00:10,066 - pyswarms.single.local_best - INFO - Optimization finished | best cost: 730.9992706130836, best pos: [1.79437068e+00 6.80001037e-01 8.15793098e+01 4.56601903e-01
 6.89063096e-08 3.05312356e-07 2.01943639e-07]
2021-01-31 02:00:10,109 - pyswarms.single.local_best - INFO - Optimize for 500 iters with {'c1': 0.1, 'c2': 0.3, 'w': 0.9, 'k': 5, 'p': 2}
2021-01-31 02:00:39,285 - pyswarms.single.local_best - INFO - Optimization finished | best cost: 797.396190527837, best pos: [1.98282441e+00 6.53922852e-01 8.24807328e+01 4.75789197e-01
 2.65224740e-07 1.31930941e-07 6.45194866e-08]
2021-01-31 02:00:39,330 - pyswarms.single.local_best - INFO - Optimize for 500 iters with {'c1': 0.1, 'c2': 0.3, 'w': 0.9, 'k': 5, 'p': 2}
2021-01-31 02:01:08,592 - pyswarms.single.local_best - INFO - Optimization finished | best cost: 688.0615376280829, best pos: [1.90953066e+00 7.97412223e-01 8.29323146e+01 3.41164395e-01
 2.85065033e-07 1.63748484e-07 2.62883765e-07]
2021-01-31 02:01:08,637 - pyswarms.single.local_best - INFO - Optimize for 500 iters with {'c1': 0.1, 'c2': 0.3, 'w': 0.9, 'k': 5, 'p': 2}
2021-01-31 02:01:37,030 - pyswarms.single.local_best - INFO - Optimization finished | best cost: 800.3886572978298, best pos: [1.79552650e+00 6.96018929e-01 8.27210299e+01 4.31161485e-01
 2.09157251e-08 3.59841592e-07 1.74072684e-07]
2021-01-31 02:01:37,070 - pyswarms.single.local_best - INFO - Optimize for 500 iters with {'c1': 0.1, 'c2': 0.3, 'w': 0.9, 'k': 5, 'p': 2}
2021-01-31 02:02:05,871 - pyswarms.single.local_best - INFO - Optimization finished | best cost: 714.2896786607171, best pos: [1.85471505e+00 6.50754947e-01 8.20119157e+01 4.85408937e-01
 1.88604557e-07 2.33216354e-07 1.00453153e-07]
2021-01-31 02:02:05,918 - pyswarms.single.local_best - INFO - Optimize for 500 iters with {'c1': 0.1, 'c2': 0.3, 'w': 0.9, 'k': 5, 'p': 2}
2021-01-31 02:02:34,390 - pyswarms.single.local_best - INFO - Optimization finished | best cost: 757.3735369141909, best pos: [1.46791669e+00 5.20723919e-01 8.47495556e+01 6.40765428e-01
 2.59576087e-07 2.35640591e-07 3.52443913e-08]
2021-01-31 02:02:34,432 - pyswarms.single.local_best - INFO - Optimize for 500 iters with {'c1': 0.1, 'c2': 0.3, 'w': 0.9, 'k': 5, 'p': 2}
2021-01-31 02:03:04,431 - pyswarms.single.local_best - INFO - Optimization finished | best cost: 761.4961050280519, best pos: [1.96495168e+00 5.64322981e-01 7.90526482e+01 6.00123774e-01
 8.19511256e-09 1.20461752e-07 2.17276907e-07]
2021-01-31 02:03:04,476 - pyswarms.single.local_best - INFO - Optimize for 500 iters with {'c1': 0.1, 'c2': 0.3, 'w': 0.9, 'k': 5, 'p': 2}
2021-01-31 02:03:34,766 - pyswarms.single.local_best - INFO - Optimization finished | best cost: 700.6254605345489, best pos: [1.89764556e+00 7.55030577e-01 8.37507895e+01 3.74261266e-01
 7.18075686e-08 3.41482739e-07 1.54232274e-07]
2021-01-31 02:03:34,810 - pyswarms.single.local_best - INFO - Optimize for 500 iters with {'c1': 0.1, 'c2': 0.3, 'w': 0.9, 'k': 5, 'p': 2}
2021-01-31 02:04:05,422 - pyswarms.single.local_best - INFO - Optimization finished | best cost: 796.7189411756679, best pos: [1.79336943e+00 6.59220451e-01 7.80289172e+01 4.86562528e-01
 8.70578686e-08 4.55959516e-07 3.57503852e-07]
2021-01-31 02:04:05,461 - pyswarms.single.local_best - INFO - Optimize for 500 iters with {'c1': 0.1, 'c2': 0.3, 'w': 0.9, 'k': 5, 'p': 2}
2021-01-31 02:04:35,425 - pyswarms.single.local_best - INFO - Optimization finished | best cost: 750.2224836005123, best pos: [1.85747154e+00 7.83622060e-01 8.37921014e+01 3.50957721e-01
 1.68685879e-07 3.55158412e-08 2.89738879e-07]
2021-01-31 02:04:35,469 - pyswarms.single.local_best - INFO - Optimize for 500 iters with {'c1': 0.1, 'c2': 0.3, 'w': 0.9, 'k': 5, 'p': 2}
2021-01-31 02:05:05,315 - pyswarms.single.local_best - INFO - Optimization finished | best cost: 761.5412794808295, best pos: [1.50599030e+00 6.53352258e-01 8.50658478e+01 4.73934728e-01
 7.40869190e-08 3.29522009e-07 2.28114386e-07]
2021-01-31 02:05:05,361 - pyswarms.single.local_best - INFO - Optimize for 500 iters with {'c1': 0.1, 'c2': 0.3, 'w': 0.9, 'k': 5, 'p': 2}
2021-01-31 02:05:34,422 - pyswarms.single.local_best - INFO - Optimization finished | best cost: 699.1061830704359, best pos: [1.78626599e+00 8.36462493e-01 8.26351102e+01 3.13948977e-01
 4.24890883e-07 7.59955142e-08 4.35577284e-07]
2021-01-31 02:05:34,468 - pyswarms.single.local_best - INFO - Optimize for 500 iters with {'c1': 0.1, 'c2': 0.3, 'w': 0.9, 'k': 5, 'p': 2}
2021-01-31 02:06:03,904 - pyswarms.single.local_best - INFO - Optimization finished | best cost: 713.2565111852385, best pos: [1.64968854e+00 5.52246540e-01 8.24347799e+01 6.35497762e-01
 7.31458701e-08 2.46599836e-08 1.64684182e-07]
2021-01-31 02:06:03,950 - pyswarms.single.local_best - INFO - Optimize for 500 iters with {'c1': 0.1, 'c2': 0.3, 'w': 0.9, 'k': 5, 'p': 2}
2021-01-31 02:06:34,250 - pyswarms.single.local_best - INFO - Optimization finished | best cost: 738.0626285262503, best pos: [1.57030325e+00 6.73838741e-01 8.26066384e+01 4.56219107e-01
 2.64800616e-07 2.45557599e-07 3.17335022e-07]
2021-01-31 02:06:34,294 - pyswarms.single.local_best - INFO - Optimize for 500 iters with {'c1': 0.1, 'c2': 0.3, 'w': 0.9, 'k': 5, 'p': 2}
2021-01-31 02:07:03,550 - pyswarms.single.local_best - INFO - Optimization finished | best cost: 768.7446560601339, best pos: [1.51611534e+00 5.66096832e-01 8.22021727e+01 5.92294070e-01
 3.57052281e-08 7.29921575e-08 3.39505341e-07]
2021-01-31 02:07:03,601 - pyswarms.single.local_best - INFO - Optimize for 500 iters with {'c1': 0.1, 'c2': 0.3, 'w': 0.9, 'k': 5, 'p': 2}
2021-01-31 02:07:33,137 - pyswarms.single.local_best - INFO - Optimization finished | best cost: 754.8994063499952, best pos: [1.97406194e+00 7.22217713e-01 8.24669035e+01 4.08620888e-01
 4.22137415e-08 1.83233855e-07 1.78558511e-07]
2021-01-31 02:07:33,184 - pyswarms.single.local_best - INFO - Optimize for 500 iters with {'c1': 0.1, 'c2': 0.3, 'w': 0.9, 'k': 5, 'p': 2}
2021-01-31 02:08:02,598 - pyswarms.single.local_best - INFO - Optimization finished | best cost: 793.9130315837109, best pos: [1.98044792e+00 6.97091315e-01 8.16296613e+01 4.25309833e-01
 6.18987171e-08 1.02273871e-08 2.76220952e-07]
2021-01-31 02:08:02,648 - pyswarms.single.local_best - INFO - Optimize for 500 iters with {'c1': 0.1, 'c2': 0.3, 'w': 0.9, 'k': 5, 'p': 2}
2021-01-31 02:08:31,495 - pyswarms.single.local_best - INFO - Optimization finished | best cost: 725.3871297794103, best pos: [1.47354838e+00 6.05432031e-01 8.27822366e+01 5.39503203e-01
 3.23905246e-07 2.49721611e-07 2.29365321e-07]
2021-01-31 02:08:31,536 - pyswarms.single.local_best - INFO - Optimize for 500 iters with {'c1': 0.1, 'c2': 0.3, 'w': 0.9, 'k': 5, 'p': 2}
2021-01-31 02:09:01,304 - pyswarms.single.local_best - INFO - Optimization finished | best cost: 764.521055506276, best pos: [1.28578141e+00 5.28887632e-01 8.23426315e+01 6.60867084e-01
 2.57898078e-07 4.54801530e-07 1.83164607e-07]
2021-01-31 02:09:01,343 - pyswarms.single.local_best - INFO - Optimize for 500 iters with {'c1': 0.1, 'c2': 0.3, 'w': 0.9, 'k': 5, 'p': 2}
2021-01-31 02:09:29,593 - pyswarms.single.local_best - INFO - Optimization finished | best cost: 727.6635469103528, best pos: [1.43769493e+00 7.48695558e-01 8.85696782e+01 3.78578337e-01
 1.14018179e-07 2.62350455e-07 3.52170800e-07]
2021-01-31 02:09:29,636 - pyswarms.single.local_best - INFO - Optimize for 500 iters with {'c1': 0.1, 'c2': 0.3, 'w': 0.9, 'k': 5, 'p': 2}
2021-01-31 02:09:59,586 - pyswarms.single.local_best - INFO - Optimization finished | best cost: 795.1227062156186, best pos: [1.61969260e+00 8.16080388e-01 8.72736484e+01 3.26100463e-01
 4.20883567e-08 4.54126914e-07 2.84991018e-07]
2021-01-31 02:09:59,632 - pyswarms.single.local_best - INFO - Optimize for 500 iters with {'c1': 0.1, 'c2': 0.3, 'w': 0.9, 'k': 5, 'p': 2}
2021-01-31 02:10:29,294 - pyswarms.single.local_best - INFO - Optimization finished | best cost: 808.0550558882139, best pos: [1.73450580e+00 5.30861718e-01 7.62220099e+01 6.82017381e-01
 3.74193896e-07 2.23660408e-07 3.40979696e-07]
2021-01-31 02:10:29,334 - pyswarms.single.local_best - INFO - Optimize for 500 iters with {'c1': 0.1, 'c2': 0.3, 'w': 0.9, 'k': 5, 'p': 2}
2021-01-31 02:10:59,719 - pyswarms.single.local_best - INFO - Optimization finished | best cost: 730.711323448461, best pos: [1.29997528e+00 6.85281107e-01 8.78863350e+01 4.34380157e-01
 2.07792658e-07 2.80146559e-07 4.49514293e-07]
2021-01-31 02:10:59,767 - pyswarms.single.local_best - INFO - Optimize for 500 iters with {'c1': 0.1, 'c2': 0.3, 'w': 0.9, 'k': 5, 'p': 2}
2021-01-31 02:11:28,681 - pyswarms.single.local_best - INFO - Optimization finished | best cost: 778.2432262760632, best pos: [1.94219320e+00 5.72345183e-01 8.00871532e+01 5.87557912e-01
 2.91022131e-07 1.87563793e-07 4.39530257e-08]
2021-01-31 02:11:28,727 - pyswarms.single.local_best - INFO - Optimize for 500 iters with {'c1': 0.1, 'c2': 0.3, 'w': 0.9, 'k': 5, 'p': 2}
2021-01-31 02:11:57,975 - pyswarms.single.local_best - INFO - Optimization finished | best cost: 712.6131957578941, best pos: [1.82915750e+00 7.65072520e-01 8.47167182e+01 3.69329045e-01
 2.39907034e-08 6.45114105e-08 2.54867398e-07]
2021-01-31 02:11:58,018 - pyswarms.single.local_best - INFO - Optimize for 500 iters with {'c1': 0.1, 'c2': 0.3, 'w': 0.9, 'k': 5, 'p': 2}
2021-01-31 02:12:26,575 - pyswarms.single.local_best - INFO - Optimization finished | best cost: 733.1200100034864, best pos: [1.78220955e+00 6.77772819e-01 8.27999905e+01 4.44480990e-01
 4.19210566e-08 7.68847314e-08 2.96314007e-07]
2021-01-31 02:12:26,620 - pyswarms.single.local_best - INFO - Optimize for 500 iters with {'c1': 0.1, 'c2': 0.3, 'w': 0.9, 'k': 5, 'p': 2}
2021-01-31 02:12:56,820 - pyswarms.single.local_best - INFO - Optimization finished | best cost: 781.0559475585317, best pos: [1.78702962e+00 6.42888540e-01 8.14771270e+01 4.90090959e-01
 1.37546790e-07 2.26967190e-07 1.98359867e-07]
2021-01-31 02:12:56,862 - pyswarms.single.local_best - INFO - Optimize for 500 iters with {'c1': 0.1, 'c2': 0.3, 'w': 0.9, 'k': 5, 'p': 2}
2021-01-31 02:13:26,532 - pyswarms.single.local_best - INFO - Optimization finished | best cost: 812.485064386238, best pos: [1.68099728e+00 6.88329538e-01 8.36716565e+01 4.41343900e-01
 7.42301372e-08 2.37803019e-07 2.26074560e-07]
2021-01-31 02:13:26,576 - pyswarms.single.local_best - INFO - Optimize for 500 iters with {'c1': 0.1, 'c2': 0.3, 'w': 0.9, 'k': 5, 'p': 2}
2021-01-31 02:13:53,764 - pyswarms.single.local_best - INFO - Optimization finished | best cost: 731.4426984320268, best pos: [1.99730719e+00 5.01276493e-01 8.23166783e+01 5.89654803e-01
 1.48959950e-06 3.45750858e-06 3.53156900e-06]
2021-01-31 02:13:53,811 - pyswarms.single.local_best - INFO - Optimize for 500 iters with {'c1': 0.1, 'c2': 0.3, 'w': 0.9, 'k': 5, 'p': 2}
2021-01-31 02:14:21,271 - pyswarms.single.local_best - INFO - Optimization finished | best cost: 718.7301005883328, best pos: [1.50590649e+00 4.70561043e-01 8.51767279e+01 6.38211458e-01
 2.77818985e-06 2.51642772e-06 4.04243564e-06]
2021-01-31 02:14:21,324 - pyswarms.single.local_best - INFO - Optimize for 500 iters with {'c1': 0.1, 'c2': 0.3, 'w': 0.9, 'k': 5, 'p': 2}
2021-01-31 02:14:47,057 - pyswarms.single.local_best - INFO - Optimization finished | best cost: 684.1966685726195, best pos: [1.98889572e+00 5.53853563e-01 8.45547622e+01 4.75100554e-01
 1.55639089e-06 3.38185589e-06 3.23252766e-06]
2021-01-31 02:14:47,105 - pyswarms.single.local_best - INFO - Optimize for 500 iters with {'c1': 0.1, 'c2': 0.3, 'w': 0.9, 'k': 5, 'p': 2}
2021-01-31 02:15:14,678 - pyswarms.single.local_best - INFO - Optimization finished | best cost: 702.5403669972377, best pos: [1.92200797e+00 6.49084596e-01 8.66520337e+01 3.53161112e-01
 2.94781175e-06 3.49069325e-06 3.98800080e-06]
2021-01-31 02:15:14,722 - pyswarms.single.local_best - INFO - Optimize for 500 iters with {'c1': 0.1, 'c2': 0.3, 'w': 0.9, 'k': 5, 'p': 2}
2021-01-31 02:15:41,258 - pyswarms.single.local_best - INFO - Optimization finished | best cost: 652.3720342261147, best pos: [1.90542077e+00 5.29037143e-01 8.50397848e+01 4.87528972e-01
 2.47759946e-06 3.49202171e-06 4.02203090e-06]
2021-01-31 02:15:41,296 - pyswarms.single.local_best - INFO - Optimize for 500 iters with {'c1': 0.1, 'c2': 0.3, 'w': 0.9, 'k': 5, 'p': 2}
2021-01-31 02:16:08,989 - pyswarms.single.local_best - INFO - Optimization finished | best cost: 700.2768881977967, best pos: [1.96070053e+00 7.64455917e-01 8.85243440e+01 2.57535565e-01
 1.47267506e-06 3.91802705e-06 3.97995929e-06]
2021-01-31 02:16:09,029 - pyswarms.single.local_best - INFO - Optimize for 500 iters with {'c1': 0.1, 'c2': 0.3, 'w': 0.9, 'k': 5, 'p': 2}
2021-01-31 02:16:34,878 - pyswarms.single.local_best - INFO - Optimization finished | best cost: 679.0697577838166, best pos: [1.86198678e+00 5.94219929e-01 8.49121125e+01 4.26892993e-01
 3.59362523e-06 3.78889499e-06 3.76267674e-06]
2021-01-31 02:16:34,925 - pyswarms.single.local_best - INFO - Optimize for 500 iters with {'c1': 0.1, 'c2': 0.3, 'w': 0.9, 'k': 5, 'p': 2}
2021-01-31 02:17:00,699 - pyswarms.single.local_best - INFO - Optimization finished | best cost: 731.1144570422916, best pos: [1.81078607e+00 5.85699039e-01 8.68288063e+01 4.05053475e-01
 3.96909838e-06 3.95084005e-06 3.61091709e-06]
2021-01-31 02:17:00,746 - pyswarms.single.local_best - INFO - Optimize for 500 iters with {'c1': 0.1, 'c2': 0.3, 'w': 0.9, 'k': 5, 'p': 2}
2021-01-31 02:17:28,180 - pyswarms.single.local_best - INFO - Optimization finished | best cost: 720.9135286279461, best pos: [1.57213848e+00 5.41927088e-01 8.83135788e+01 4.76140697e-01
 3.66586827e-06 1.50760772e-06 3.54441745e-06]
2021-01-31 02:17:28,224 - pyswarms.single.local_best - INFO - Optimize for 500 iters with {'c1': 0.1, 'c2': 0.3, 'w': 0.9, 'k': 5, 'p': 2}
2021-01-31 02:17:56,499 - pyswarms.single.local_best - INFO - Optimization finished | best cost: 638.4911018647168, best pos: [1.97986780e+00 7.66190190e-01 8.80358160e+01 2.73098304e-01
 3.39806007e-06 2.32685162e-06 3.03293478e-06]
2021-01-31 02:17:56,544 - pyswarms.single.local_best - INFO - Optimize for 500 iters with {'c1': 0.1, 'c2': 0.3, 'w': 0.9, 'k': 5, 'p': 2}
2021-01-31 02:18:23,142 - pyswarms.single.local_best - INFO - Optimization finished | best cost: 664.970258590834, best pos: [1.92960145e+00 5.64467299e-01 8.49407374e+01 4.51107106e-01
 3.87673554e-06 3.45140736e-06 3.60189000e-06]
2021-01-31 02:18:23,186 - pyswarms.single.local_best - INFO - Optimize for 500 iters with {'c1': 0.1, 'c2': 0.3, 'w': 0.9, 'k': 5, 'p': 2}
2021-01-31 02:18:52,588 - pyswarms.single.local_best - INFO - Optimization finished | best cost: 730.9271141567182, best pos: [1.99751515e+00 5.26092387e-01 8.18655907e+01 5.79156875e-01
 2.77950573e-06 2.70185809e-06 3.33137140e-06]
2021-01-31 02:18:52,627 - pyswarms.single.local_best - INFO - Optimize for 500 iters with {'c1': 0.1, 'c2': 0.3, 'w': 0.9, 'k': 5, 'p': 2}
2021-01-31 02:19:17,871 - pyswarms.single.local_best - INFO - Optimization finished | best cost: 612.773415178686, best pos: [1.96305522e+00 4.48568962e-01 8.38224988e+01 6.37750403e-01
 3.82974449e-06 3.02511489e-06 2.68679337e-06]
2021-01-31 02:19:17,915 - pyswarms.single.local_best - INFO - Optimize for 500 iters with {'c1': 0.1, 'c2': 0.3, 'w': 0.9, 'k': 5, 'p': 2}
2021-01-31 02:19:44,958 - pyswarms.single.local_best - INFO - Optimization finished | best cost: 696.9531149412235, best pos: [1.86346031e+00 5.08325100e-01 8.40351462e+01 5.46601701e-01
 3.59836566e-06 2.35791407e-06 3.97617715e-06]
2021-01-31 02:19:45,000 - pyswarms.single.local_best - INFO - Optimize for 500 iters with {'c1': 0.1, 'c2': 0.3, 'w': 0.9, 'k': 5, 'p': 2}
2021-01-31 02:20:14,196 - pyswarms.single.local_best - INFO - Optimization finished | best cost: 692.0893751551421, best pos: [1.61333009e+00 4.58295990e-01 8.54831284e+01 6.28213033e-01
 2.78307870e-06 1.47542256e-06 3.93401546e-06]
2021-01-31 02:20:14,247 - pyswarms.single.local_best - INFO - Optimize for 500 iters with {'c1': 0.1, 'c2': 0.3, 'w': 0.9, 'k': 5, 'p': 2}
2021-01-31 02:20:39,928 - pyswarms.single.local_best - INFO - Optimization finished | best cost: 634.0940405325953, best pos: [1.64774698e+00 4.23134276e-01 8.45184545e+01 6.89121896e-01
 2.01529977e-06 3.19456797e-06 3.47366226e-06]
2021-01-31 02:20:39,972 - pyswarms.single.local_best - INFO - Optimize for 500 iters with {'c1': 0.1, 'c2': 0.3, 'w': 0.9, 'k': 5, 'p': 2}
2021-01-31 02:21:07,984 - pyswarms.single.local_best - INFO - Optimization finished | best cost: 673.3321110427702, best pos: [1.99786983e+00 5.66123777e-01 8.54637432e+01 4.43429545e-01
 8.38272092e-07 2.99659701e-06 3.45011715e-06]
2021-01-31 02:21:08,031 - pyswarms.single.local_best - INFO - Optimize for 500 iters with {'c1': 0.1, 'c2': 0.3, 'w': 0.9, 'k': 5, 'p': 2}
2021-01-31 02:21:34,348 - pyswarms.single.local_best - INFO - Optimization finished | best cost: 700.3875067075556, best pos: [1.72100961e+00 4.80259158e-01 8.47273551e+01 5.99226292e-01
 3.92558747e-06 3.15399026e-06 2.33573265e-06]
2021-01-31 02:21:34,389 - pyswarms.single.local_best - INFO - Optimize for 500 iters with {'c1': 0.1, 'c2': 0.3, 'w': 0.9, 'k': 5, 'p': 2}
2021-01-31 02:22:02,948 - pyswarms.single.local_best - INFO - Optimization finished | best cost: 717.4766547972287, best pos: [1.82145380e+00 4.93360852e-01 8.49643324e+01 5.57990288e-01
 1.86287264e-06 2.91257266e-06 3.64772496e-06]
2021-01-31 02:22:02,993 - pyswarms.single.local_best - INFO - Optimize for 500 iters with {'c1': 0.1, 'c2': 0.3, 'w': 0.9, 'k': 5, 'p': 2}
2021-01-31 02:22:30,755 - pyswarms.single.local_best - INFO - Optimization finished | best cost: 711.4124945068594, best pos: [1.42110262e+00 6.17543030e-01 9.05282196e+01 3.94085106e-01
 3.41056967e-06 3.29961725e-06 3.99924700e-06]
2021-01-31 02:22:30,803 - pyswarms.single.local_best - INFO - Optimize for 500 iters with {'c1': 0.1, 'c2': 0.3, 'w': 0.9, 'k': 5, 'p': 2}
2021-01-31 02:22:59,757 - pyswarms.single.local_best - INFO - Optimization finished | best cost: 669.0455782197466, best pos: [1.49658572e+00 5.29354253e-01 8.70085600e+01 5.11549605e-01
 2.58302101e-06 3.25395646e-06 3.83349625e-06]
2021-01-31 02:22:59,802 - pyswarms.single.local_best - INFO - Optimize for 500 iters with {'c1': 0.1, 'c2': 0.3, 'w': 0.9, 'k': 5, 'p': 2}
2021-01-31 02:23:26,831 - pyswarms.single.local_best - INFO - Optimization finished | best cost: 683.768358985437, best pos: [1.99247546e+00 5.63190561e-01 8.58225779e+01 4.32357315e-01
 3.94036267e-06 2.14917132e-06 3.56452843e-06]
2021-01-31 02:23:26,876 - pyswarms.single.local_best - INFO - Optimize for 500 iters with {'c1': 0.1, 'c2': 0.3, 'w': 0.9, 'k': 5, 'p': 2}
2021-01-31 02:23:55,207 - pyswarms.single.local_best - INFO - Optimization finished | best cost: 636.5010732323759, best pos: [1.64404704e+00 5.26350071e-01 8.55575831e+01 5.14439506e-01
 2.68052621e-06 3.46005436e-06 4.01820304e-06]
2021-01-31 02:23:55,253 - pyswarms.single.local_best - INFO - Optimize for 500 iters with {'c1': 0.1, 'c2': 0.3, 'w': 0.9, 'k': 5, 'p': 2}
2021-01-31 02:24:23,538 - pyswarms.single.local_best - INFO - Optimization finished | best cost: 708.2492621790965, best pos: [1.47647379e+00 4.84082812e-01 8.58383675e+01 5.96620481e-01
 3.35677358e-06 2.52999258e-06 3.41623704e-06]
2021-01-31 02:24:23,584 - pyswarms.single.local_best - INFO - Optimize for 500 iters with {'c1': 0.1, 'c2': 0.3, 'w': 0.9, 'k': 5, 'p': 2}
2021-01-31 02:24:51,766 - pyswarms.single.local_best - INFO - Optimization finished | best cost: 743.5320730626486, best pos: [1.82906960e+00 6.72560096e-01 8.33388475e+01 4.02432871e-01
 3.51480584e-06 3.78031028e-06 3.65583657e-06]
2021-01-31 02:24:51,818 - pyswarms.single.local_best - INFO - Optimize for 500 iters with {'c1': 0.1, 'c2': 0.3, 'w': 0.9, 'k': 5, 'p': 2}
2021-01-31 02:25:18,471 - pyswarms.single.local_best - INFO - Optimization finished | best cost: 684.5052695009224, best pos: [1.88416677e+00 5.00984024e-01 8.43768101e+01 5.59940320e-01
 3.47935700e-06 1.11976254e-06 3.92462879e-06]
2021-01-31 02:25:18,524 - pyswarms.single.local_best - INFO - Optimize for 500 iters with {'c1': 0.1, 'c2': 0.3, 'w': 0.9, 'k': 5, 'p': 2}
2021-01-31 02:25:45,613 - pyswarms.single.local_best - INFO - Optimization finished | best cost: 716.5263902510624, best pos: [1.38247853e+00 4.87643653e-01 8.88987278e+01 5.37923813e-01
 3.70377919e-06 3.77909355e-06 3.14186173e-06]
2021-01-31 02:25:45,660 - pyswarms.single.local_best - INFO - Optimize for 500 iters with {'c1': 0.1, 'c2': 0.3, 'w': 0.9, 'k': 5, 'p': 2}
2021-01-31 02:26:13,349 - pyswarms.single.local_best - INFO - Optimization finished | best cost: 649.3407582956348, best pos: [1.69472494e+00 5.50540227e-01 8.72625799e+01 4.56180778e-01
 3.68524596e-06 2.40734049e-06 3.41050276e-06]
2021-01-31 02:26:13,393 - pyswarms.single.local_best - INFO - Optimize for 500 iters with {'c1': 0.1, 'c2': 0.3, 'w': 0.9, 'k': 5, 'p': 2}
2021-01-31 02:26:41,082 - pyswarms.single.local_best - INFO - Optimization finished | best cost: 685.3807021138133, best pos: [1.94980394e+00 5.68788757e-01 8.37180553e+01 4.79962977e-01
 2.21889661e-06 3.99741923e-06 2.98255099e-06]
2021-01-31 02:26:41,123 - pyswarms.single.local_best - INFO - Optimize for 500 iters with {'c1': 0.1, 'c2': 0.3, 'w': 0.9, 'k': 5, 'p': 2}
2021-01-31 02:27:07,259 - pyswarms.single.local_best - INFO - Optimization finished | best cost: 626.755654637185, best pos: [1.91708368e+00 5.73182322e-01 8.41698949e+01 4.68437596e-01
 3.66572197e-06 3.86462713e-06 2.39887232e-06]
2021-01-31 02:27:07,300 - pyswarms.single.local_best - INFO - Optimize for 500 iters with {'c1': 0.1, 'c2': 0.3, 'w': 0.9, 'k': 5, 'p': 2}
2021-01-31 02:27:35,544 - pyswarms.single.local_best - INFO - Optimization finished | best cost: 705.6175649333327, best pos: [1.86346801e+00 5.36200133e-01 8.47270861e+01 5.03856313e-01
 2.78322558e-06 3.37546506e-06 3.24424503e-06]
2021-01-31 02:27:35,587 - pyswarms.single.local_best - INFO - Optimize for 500 iters with {'c1': 0.1, 'c2': 0.3, 'w': 0.9, 'k': 5, 'p': 2}
2021-01-31 02:28:05,137 - pyswarms.single.local_best - INFO - Optimization finished | best cost: 691.0265075615873, best pos: [1.88783762e+00 5.76926778e-01 8.44036056e+01 4.71197024e-01
 1.65151841e-06 1.40920187e-06 3.89248182e-06]
2021-01-31 02:28:05,182 - pyswarms.single.local_best - INFO - Optimize for 500 iters with {'c1': 0.1, 'c2': 0.3, 'w': 0.9, 'k': 5, 'p': 2}
2021-01-31 02:28:33,746 - pyswarms.single.local_best - INFO - Optimization finished | best cost: 725.8961020901831, best pos: [1.89851190e+00 4.61072870e-01 8.33628006e+01 6.23567735e-01
 1.79832891e-06 3.25623743e-06 4.00672605e-06]
2021-01-31 02:28:33,790 - pyswarms.single.local_best - INFO - Optimize for 500 iters with {'c1': 0.1, 'c2': 0.3, 'w': 0.9, 'k': 5, 'p': 2}
2021-01-31 02:28:59,522 - pyswarms.single.local_best - INFO - Optimization finished | best cost: 738.5045071586208, best pos: [1.88195477e+00 4.99769918e-01 8.37345953e+01 5.66532326e-01
 3.49709214e-06 2.53681764e-06 3.67351426e-06]
2021-01-31 02:28:59,566 - pyswarms.single.local_best - INFO - Optimize for 500 iters with {'c1': 0.1, 'c2': 0.3, 'w': 0.9, 'k': 5, 'p': 2}
2021-01-31 02:29:27,215 - pyswarms.single.local_best - INFO - Optimization finished | best cost: 664.9563499275913, best pos: [1.87406934e+00 5.22517146e-01 8.52251625e+01 5.03933471e-01
 3.86039116e-06 3.70856532e-06 3.22200055e-06]
2021-01-31 02:29:27,260 - pyswarms.single.local_best - INFO - Optimize for 500 iters with {'c1': 0.1, 'c2': 0.3, 'w': 0.9, 'k': 5, 'p': 2}
2021-01-31 02:29:52,887 - pyswarms.single.local_best - INFO - Optimization finished | best cost: 708.7858370197767, best pos: [1.95674443e+00 6.63616594e-01 8.29216442e+01 4.03475869e-01
 3.15869957e-06 3.45545255e-06 3.73209297e-06]
2021-01-31 02:29:52,932 - pyswarms.single.local_best - INFO - Optimize for 500 iters with {'c1': 0.1, 'c2': 0.3, 'w': 0.9, 'k': 5, 'p': 2}
2021-01-31 02:30:20,786 - pyswarms.single.local_best - INFO - Optimization finished | best cost: 613.6502442148809, best pos: [1.76435933e+00 5.00653846e-01 8.48026320e+01 5.41567566e-01
 3.56166278e-06 3.45960035e-06 3.97742655e-06]
2021-01-31 02:30:20,831 - pyswarms.single.local_best - INFO - Optimize for 500 iters with {'c1': 0.1, 'c2': 0.3, 'w': 0.9, 'k': 5, 'p': 2}
2021-01-31 02:30:48,676 - pyswarms.single.local_best - INFO - Optimization finished | best cost: 596.0655320308434, best pos: [1.86665509e+00 4.88263802e-01 8.34946537e+01 6.01945531e-01
 3.60356513e-07 3.38280166e-06 3.93005565e-06]
2021-01-31 02:30:48,722 - pyswarms.single.local_best - INFO - Optimize for 500 iters with {'c1': 0.1, 'c2': 0.3, 'w': 0.9, 'k': 5, 'p': 2}
2021-01-31 02:31:16,630 - pyswarms.single.local_best - INFO - Optimization finished | best cost: 747.1714488103793, best pos: [1.50017606e+00 4.36762193e-01 8.65836143e+01 6.59567446e-01
 3.36764721e-06 1.60304483e-06 3.12950873e-06]
2021-01-31 02:31:16,676 - pyswarms.single.local_best - INFO - Optimize for 500 iters with {'c1': 0.1, 'c2': 0.3, 'w': 0.9, 'k': 5, 'p': 2}
2021-01-31 02:31:42,004 - pyswarms.single.local_best - INFO - Optimization finished | best cost: 731.7256857686498, best pos: [1.60520240e+00 5.05437363e-01 8.63971068e+01 5.29936087e-01
 3.69066715e-06 1.87044463e-06 4.04510660e-06]
2021-01-31 02:31:42,049 - pyswarms.single.local_best - INFO - Optimize for 500 iters with {'c1': 0.1, 'c2': 0.3, 'w': 0.9, 'k': 5, 'p': 2}
2021-01-31 02:32:09,950 - pyswarms.single.local_best - INFO - Optimization finished | best cost: 725.7682724262148, best pos: [1.55353209e+00 5.48990461e-01 8.57432829e+01 5.00865109e-01
 3.76578827e-06 3.75286054e-06 3.59463517e-06]
2021-01-31 02:32:09,994 - pyswarms.single.local_best - INFO - Optimize for 500 iters with {'c1': 0.1, 'c2': 0.3, 'w': 0.9, 'k': 5, 'p': 2}
2021-01-31 02:32:38,861 - pyswarms.single.local_best - INFO - Optimization finished | best cost: 713.8301794686095, best pos: [1.87951409e+00 6.07926165e-01 8.70587227e+01 3.85089960e-01
 3.91918783e-06 2.12760717e-06 3.62347972e-06]
2021-01-31 02:32:38,906 - pyswarms.single.local_best - INFO - Optimize for 500 iters with {'c1': 0.1, 'c2': 0.3, 'w': 0.9, 'k': 5, 'p': 2}
2021-01-31 02:33:07,162 - pyswarms.single.local_best - INFO - Optimization finished | best cost: 687.2535003704891, best pos: [1.99399619e+00 4.78516297e-01 8.47619005e+01 5.70195447e-01
 1.32000818e-06 2.56637830e-06 3.04087790e-06]
2021-01-31 02:33:07,208 - pyswarms.single.local_best - INFO - Optimize for 500 iters with {'c1': 0.1, 'c2': 0.3, 'w': 0.9, 'k': 5, 'p': 2}
2021-01-31 02:33:35,331 - pyswarms.single.local_best - INFO - Optimization finished | best cost: 761.8825278449372, best pos: [1.97810930e+00 7.72079673e-01 8.42833331e+01 3.21818960e-01
 2.64284687e-06 2.91294483e-06 2.98654145e-06]
2021-01-31 02:33:35,378 - pyswarms.single.local_best - INFO - Optimize for 500 iters with {'c1': 0.1, 'c2': 0.3, 'w': 0.9, 'k': 5, 'p': 2}
2021-01-31 02:34:03,870 - pyswarms.single.local_best - INFO - Optimization finished | best cost: 777.6834957977254, best pos: [1.98626115e+00 5.22181115e-01 8.57647037e+01 4.88791289e-01
 3.71601833e-06 3.62393715e-06 2.38299362e-06]
2021-01-31 02:34:03,914 - pyswarms.single.local_best - INFO - Optimize for 500 iters with {'c1': 0.1, 'c2': 0.3, 'w': 0.9, 'k': 5, 'p': 2}
2021-01-31 02:34:30,773 - pyswarms.single.local_best - INFO - Optimization finished | best cost: 700.5936943560422, best pos: [1.94869274e+00 4.13362668e-01 8.42925555e+01 6.86201738e-01
 3.42228035e-06 1.09580706e-06 3.40605358e-06]
2021-01-31 02:34:30,819 - pyswarms.single.local_best - INFO - Optimize for 500 iters with {'c1': 0.1, 'c2': 0.3, 'w': 0.9, 'k': 5, 'p': 2}
2021-01-31 02:34:58,120 - pyswarms.single.local_best - INFO - Optimization finished | best cost: 647.5769968633892, best pos: [1.48474124e+00 4.91146251e-01 8.62211643e+01 5.71985771e-01
 3.90012409e-06 4.03352963e-06 3.24835965e-06]
2021-01-31 02:34:58,161 - pyswarms.single.local_best - INFO - Optimize for 500 iters with {'c1': 0.1, 'c2': 0.3, 'w': 0.9, 'k': 5, 'p': 2}
2021-01-31 02:35:24,853 - pyswarms.single.local_best - INFO - Optimization finished | best cost: 645.6366582624303, best pos: [1.97599131e+00 5.49271211e-01 8.44930964e+01 4.76014813e-01
 2.98133024e-06 3.61820072e-06 3.24848022e-06]
2021-01-31 02:35:24,894 - pyswarms.single.local_best - INFO - Optimize for 500 iters with {'c1': 0.1, 'c2': 0.3, 'w': 0.9, 'k': 5, 'p': 2}
2021-01-31 02:35:52,561 - pyswarms.single.local_best - INFO - Optimization finished | best cost: 695.3297258130435, best pos: [1.47246778e+00 4.80911434e-01 8.77515067e+01 5.65824250e-01
 3.85835377e-06 2.28986815e-06 3.31097769e-06]
2021-01-31 02:35:52,609 - pyswarms.single.local_best - INFO - Optimize for 500 iters with {'c1': 0.1, 'c2': 0.3, 'w': 0.9, 'k': 5, 'p': 2}
2021-01-31 02:36:18,915 - pyswarms.single.local_best - INFO - Optimization finished | best cost: 695.2764591483129, best pos: [1.80647109e+00 4.48392516e-01 8.44606541e+01 6.24337275e-01
 4.79243265e-07 4.02642195e-06 3.69343441e-06]
2021-01-31 02:36:18,963 - pyswarms.single.local_best - INFO - Optimize for 500 iters with {'c1': 0.1, 'c2': 0.3, 'w': 0.9, 'k': 5, 'p': 2}
2021-01-31 02:36:46,166 - pyswarms.single.local_best - INFO - Optimization finished | best cost: 629.9119511566804, best pos: [1.84379638e+00 5.29415488e-01 8.22226703e+01 5.66873407e-01
 3.85024567e-06 3.89455231e-06 3.36218121e-06]
2021-01-31 02:36:46,212 - pyswarms.single.local_best - INFO - Optimize for 500 iters with {'c1': 0.1, 'c2': 0.3, 'w': 0.9, 'k': 5, 'p': 2}
2021-01-31 02:37:12,524 - pyswarms.single.local_best - INFO - Optimization finished | best cost: 643.2265052592584, best pos: [1.80033743e+00 4.55010828e-01 8.41419148e+01 6.20058627e-01
 3.61024557e-06 2.31449390e-06 4.02465334e-06]
2021-01-31 02:37:12,570 - pyswarms.single.local_best - INFO - Optimize for 500 iters with {'c1': 0.1, 'c2': 0.3, 'w': 0.9, 'k': 5, 'p': 2}
2021-01-31 02:37:40,315 - pyswarms.single.local_best - INFO - Optimization finished | best cost: 625.283259851056, best pos: [1.96650297e+00 5.47533248e-01 8.37711646e+01 5.08689763e-01
 2.48203297e-06 2.47137776e-06 3.91525836e-06]
2021-01-31 02:37:40,361 - pyswarms.single.local_best - INFO - Optimize for 500 iters with {'c1': 0.1, 'c2': 0.3, 'w': 0.9, 'k': 5, 'p': 2}
2021-01-31 02:38:06,942 - pyswarms.single.local_best - INFO - Optimization finished | best cost: 633.7196234966216, best pos: [1.57697979e+00 6.02557319e-01 8.84881159e+01 4.05999918e-01
 3.08087687e-06 3.09291658e-06 3.91409811e-06]
2021-01-31 02:38:06,986 - pyswarms.single.local_best - INFO - Optimize for 500 iters with {'c1': 0.1, 'c2': 0.3, 'w': 0.9, 'k': 5, 'p': 2}
2021-01-31 02:38:34,417 - pyswarms.single.local_best - INFO - Optimization finished | best cost: 692.9719638356943, best pos: [1.93222879e+00 4.44591306e-01 8.50801139e+01 6.60065253e-01
 2.74290869e-06 3.93463979e-06 1.08387137e-07]
2021-01-31 02:38:34,462 - pyswarms.single.local_best - INFO - Optimize for 500 iters with {'c1': 0.1, 'c2': 0.3, 'w': 0.9, 'k': 5, 'p': 2}
2021-01-31 02:39:03,063 - pyswarms.single.local_best - INFO - Optimization finished | best cost: 668.4691447384032, best pos: [1.94001628e+00 4.23862697e-01 8.36618037e+01 6.71725829e-01
 7.70885620e-07 3.97012629e-06 2.72071472e-06]
2021-01-31 02:39:03,108 - pyswarms.single.local_best - INFO - Optimize for 500 iters with {'c1': 0.1, 'c2': 0.3, 'w': 0.9, 'k': 5, 'p': 2}
2021-01-31 02:39:31,063 - pyswarms.single.local_best - INFO - Optimization finished | best cost: 711.7078751204807, best pos: [1.90429342e+00 5.16797435e-01 8.39648797e+01 5.48559038e-01
 3.36815721e-06 1.63032795e-06 3.41443203e-06]
2021-01-31 02:39:31,111 - pyswarms.single.local_best - INFO - Optimize for 500 iters with {'c1': 0.1, 'c2': 0.3, 'w': 0.9, 'k': 5, 'p': 2}
2021-01-31 02:39:57,797 - pyswarms.single.local_best - INFO - Optimization finished | best cost: 663.0427608895338, best pos: [1.52039523e+00 5.15336813e-01 8.72606719e+01 5.24121535e-01
 3.56261027e-06 3.81069740e-06 3.05046976e-06]
2021-01-31 02:39:57,844 - pyswarms.single.local_best - INFO - Optimize for 500 iters with {'c1': 0.1, 'c2': 0.3, 'w': 0.9, 'k': 5, 'p': 2}
2021-01-31 02:40:25,610 - pyswarms.single.local_best - INFO - Optimization finished | best cost: 666.0432336936933, best pos: [1.90763485e+00 4.55712962e-01 8.29315884e+01 6.57228600e-01
 3.87898484e-06 2.60368415e-06 3.93241125e-06]
2021-01-31 02:40:25,657 - pyswarms.single.local_best - INFO - Optimize for 500 iters with {'c1': 0.1, 'c2': 0.3, 'w': 0.9, 'k': 5, 'p': 2}
2021-01-31 02:40:50,926 - pyswarms.single.local_best - INFO - Optimization finished | best cost: 626.5584836487717, best pos: [1.98836207e+00 5.16856475e-01 8.40745321e+01 5.28151796e-01
 2.20802952e-06 2.90488946e-06 3.69958332e-06]
2021-01-31 02:40:50,966 - pyswarms.single.local_best - INFO - Optimize for 500 iters with {'c1': 0.1, 'c2': 0.3, 'w': 0.9, 'k': 5, 'p': 2}
2021-01-31 02:41:19,035 - pyswarms.single.local_best - INFO - Optimization finished | best cost: 670.4890804617769, best pos: [1.99491473e+00 5.61260212e-01 8.37153962e+01 4.74568699e-01
 3.76157274e-06 1.57402652e-06 3.96873627e-06]
2021-01-31 02:41:19,085 - pyswarms.single.local_best - INFO - Optimize for 500 iters with {'c1': 0.1, 'c2': 0.3, 'w': 0.9, 'k': 5, 'p': 2}
2021-01-31 02:41:45,297 - pyswarms.single.local_best - INFO - Optimization finished | best cost: 661.0257345310773, best pos: [1.94315275e+00 5.60441281e-01 8.35768213e+01 4.78656478e-01
 3.85341577e-06 2.98612411e-06 3.60233316e-06]
2021-01-31 02:41:45,348 - pyswarms.single.local_best - INFO - Optimize for 500 iters with {'c1': 0.1, 'c2': 0.3, 'w': 0.9, 'k': 5, 'p': 2}
2021-01-31 02:42:13,475 - pyswarms.single.local_best - INFO - Optimization finished | best cost: 656.6242097717375, best pos: [1.69164362e+00 5.97170064e-01 8.61518137e+01 4.17518475e-01
 3.56407629e-06 3.81971000e-06 3.98225161e-06]
2021-01-31 02:42:13,514 - pyswarms.single.local_best - INFO - Optimize for 500 iters with {'c1': 0.1, 'c2': 0.3, 'w': 0.9, 'k': 5, 'p': 2}
2021-01-31 02:42:41,738 - pyswarms.single.local_best - INFO - Optimization finished | best cost: 730.2094232138546, best pos: [1.68573820e+00 6.40708499e-01 8.77395960e+01 3.72162799e-01
 3.50329023e-06 3.06198282e-06 3.88616113e-06]
2021-01-31 02:42:41,784 - pyswarms.single.local_best - INFO - Optimize for 500 iters with {'c1': 0.1, 'c2': 0.3, 'w': 0.9, 'k': 5, 'p': 2}
2021-01-31 02:43:06,907 - pyswarms.single.local_best - INFO - Optimization finished | best cost: 642.8187816989968, best pos: [1.72310327e+00 4.86237981e-01 8.55044390e+01 5.67906693e-01
 3.76925828e-06 3.68465445e-06 2.15843112e-06]
2021-01-31 02:43:06,950 - pyswarms.single.local_best - INFO - Optimize for 500 iters with {'c1': 0.1, 'c2': 0.3, 'w': 0.9, 'k': 5, 'p': 2}
2021-01-31 02:43:34,525 - pyswarms.single.local_best - INFO - Optimization finished | best cost: 728.9359580046628, best pos: [1.83195295e+00 7.08625715e-01 8.91554969e+01 2.84417612e-01
 3.87770223e-06 3.59913941e-06 3.85968576e-06]
2021-01-31 02:43:34,572 - pyswarms.single.local_best - INFO - Optimize for 500 iters with {'c1': 0.1, 'c2': 0.3, 'w': 0.9, 'k': 5, 'p': 2}
2021-01-31 02:44:01,698 - pyswarms.single.local_best - INFO - Optimization finished | best cost: 640.9567473596226, best pos: [1.99156239e+00 4.86443783e-01 8.45091271e+01 5.77705555e-01
 2.43445195e-06 3.51155446e-06 1.77142822e-06]
2021-01-31 02:44:01,743 - pyswarms.single.local_best - INFO - Optimize for 500 iters with {'c1': 0.1, 'c2': 0.3, 'w': 0.9, 'k': 5, 'p': 2}
2021-01-31 02:44:29,329 - pyswarms.single.local_best - INFO - Optimization finished | best cost: 703.0335843899929, best pos: [1.87281961e+00 6.31417088e-01 8.43418996e+01 4.15374588e-01
 2.49239093e-06 3.18895679e-06 3.80065357e-06]
2021-01-31 02:44:29,370 - pyswarms.single.local_best - INFO - Optimize for 500 iters with {'c1': 0.1, 'c2': 0.3, 'w': 0.9, 'k': 5, 'p': 2}
2021-01-31 02:44:56,806 - pyswarms.single.local_best - INFO - Optimization finished | best cost: 639.6079716411354, best pos: [1.83686042e+00 5.63901672e-01 8.67337182e+01 4.45412649e-01
 1.84798095e-06 3.84853238e-06 2.63040746e-06]
2021-01-31 02:44:56,848 - pyswarms.single.local_best - INFO - Optimize for 500 iters with {'c1': 0.1, 'c2': 0.3, 'w': 0.9, 'k': 5, 'p': 2}
2021-01-31 02:45:24,942 - pyswarms.single.local_best - INFO - Optimization finished | best cost: 660.573289402553, best pos: [1.94403315e+00 5.44870268e-01 8.43568045e+01 4.97826145e-01
 1.42114729e-06 1.95272773e-06 3.75138248e-06]
2021-01-31 02:45:24,988 - pyswarms.single.local_best - INFO - Optimize for 500 iters with {'c1': 0.1, 'c2': 0.3, 'w': 0.9, 'k': 5, 'p': 2}
2021-01-31 02:45:51,004 - pyswarms.single.local_best - INFO - Optimization finished | best cost: 680.2665273107683, best pos: [1.95605861e+00 5.23506265e-01 8.54651284e+01 4.87223363e-01
 3.87441406e-06 1.26201180e-06 3.82389850e-06]
2021-01-31 02:45:51,051 - pyswarms.single.local_best - INFO - Optimize for 500 iters with {'c1': 0.1, 'c2': 0.3, 'w': 0.9, 'k': 5, 'p': 2}
2021-01-31 02:46:18,161 - pyswarms.single.local_best - INFO - Optimization finished | best cost: 747.1445394557156, best pos: [1.84137649e+00 6.41958504e-01 8.55742301e+01 3.83930013e-01
 3.21181735e-06 3.80541456e-06 3.89752086e-06]
2021-01-31 02:46:18,210 - pyswarms.single.local_best - INFO - Optimize for 500 iters with {'c1': 0.1, 'c2': 0.3, 'w': 0.9, 'k': 5, 'p': 2}
2021-01-31 02:46:46,004 - pyswarms.single.local_best - INFO - Optimization finished | best cost: 684.318025568573, best pos: [1.59396980e+00 4.76763203e-01 8.39464002e+01 6.34191132e-01
 3.28330651e-06 3.02068814e-06 3.17566492e-06]
2021-01-31 02:46:46,050 - pyswarms.single.local_best - INFO - Optimize for 500 iters with {'c1': 0.1, 'c2': 0.3, 'w': 0.9, 'k': 5, 'p': 2}
2021-01-31 02:47:14,371 - pyswarms.single.local_best - INFO - Optimization finished | best cost: 660.4250549761101, best pos: [1.93426847e+00 6.48602927e-01 8.68980389e+01 3.40516808e-01
 3.85789906e-06 3.34601194e-06 3.71117720e-06]
2021-01-31 02:47:14,417 - pyswarms.single.local_best - INFO - Optimize for 500 iters with {'c1': 0.1, 'c2': 0.3, 'w': 0.9, 'k': 5, 'p': 2}
2021-01-31 02:47:43,812 - pyswarms.single.local_best - INFO - Optimization finished | best cost: 716.4383964087758, best pos: [1.70267130e+00 5.69583288e-01 8.50580568e+01 4.75298257e-01
 3.94453660e-06 3.73834841e-06 3.30109691e-06]
2021-01-31 02:47:43,850 - pyswarms.single.local_best - INFO - Optimize for 500 iters with {'c1': 0.1, 'c2': 0.3, 'w': 0.9, 'k': 5, 'p': 2}
2021-01-31 02:48:13,379 - pyswarms.single.local_best - INFO - Optimization finished | best cost: 684.2764669154517, best pos: [1.87828427e+00 4.48846646e-01 8.46531591e+01 6.28952281e-01
 2.65892787e-06 2.77157749e-06 2.43397983e-06]
2021-01-31 02:48:13,419 - pyswarms.single.local_best - INFO - Optimize for 500 iters with {'c1': 0.1, 'c2': 0.3, 'w': 0.9, 'k': 5, 'p': 2}
2021-01-31 02:48:41,318 - pyswarms.single.local_best - INFO - Optimization finished | best cost: 655.4250255397076, best pos: [1.85914042e+00 5.21706792e-01 8.42753963e+01 5.40919363e-01
 2.23716676e-06 3.56116483e-06 2.62068706e-06]
2021-01-31 02:48:41,362 - pyswarms.single.local_best - INFO - Optimize for 500 iters with {'c1': 0.1, 'c2': 0.3, 'w': 0.9, 'k': 5, 'p': 2}
2021-01-31 02:49:08,946 - pyswarms.single.local_best - INFO - Optimization finished | best cost: 705.0904911554347, best pos: [1.73337136e+00 6.57075855e-01 8.91612100e+01 3.29479796e-01
 2.69224670e-06 3.48849563e-06 3.95824714e-06]
2021-01-31 02:49:08,988 - pyswarms.single.local_best - INFO - Optimize for 500 iters with {'c1': 0.1, 'c2': 0.3, 'w': 0.9, 'k': 5, 'p': 2}
2021-01-31 02:49:36,221 - pyswarms.single.local_best - INFO - Optimization finished | best cost: 669.6925743959404, best pos: [1.83128229e+00 5.08411488e-01 8.51353072e+01 5.37820302e-01
 2.52029698e-06 3.91967628e-06 2.81653306e-06]
2021-01-31 02:49:36,267 - pyswarms.single.local_best - INFO - Optimize for 500 iters with {'c1': 0.1, 'c2': 0.3, 'w': 0.9, 'k': 5, 'p': 2}
2021-01-31 02:50:04,401 - pyswarms.single.local_best - INFO - Optimization finished | best cost: 742.1410431046367, best pos: [1.91211841e+00 6.55379091e-01 8.75783897e+01 3.38592667e-01
 3.74080675e-06 3.11054591e-06 3.58014907e-06]
2021-01-31 02:50:04,449 - pyswarms.single.local_best - INFO - Optimize for 500 iters with {'c1': 0.1, 'c2': 0.3, 'w': 0.9, 'k': 5, 'p': 2}
2021-01-31 02:50:30,764 - pyswarms.single.local_best - INFO - Optimization finished | best cost: 726.0327032612649, best pos: [1.94215223e+00 6.49213761e-01 8.32872769e+01 4.02171888e-01
 3.75187286e-06 2.83016020e-06 3.99341032e-06]
2021-01-31 02:50:30,817 - pyswarms.single.local_best - INFO - Optimize for 500 iters with {'c1': 0.1, 'c2': 0.3, 'w': 0.9, 'k': 5, 'p': 2}
2021-01-31 02:50:59,689 - pyswarms.single.local_best - INFO - Optimization finished | best cost: 757.3747536368041, best pos: [1.64167261e+00 5.60072145e-01 8.87423680e+01 4.36856379e-01
 3.21503028e-06 2.09000346e-06 3.63663216e-06]
2021-01-31 02:50:59,736 - pyswarms.single.local_best - INFO - Optimize for 500 iters with {'c1': 0.1, 'c2': 0.3, 'w': 0.9, 'k': 5, 'p': 2}
2021-01-31 02:51:26,195 - pyswarms.single.local_best - INFO - Optimization finished | best cost: 654.2400773131612, best pos: [1.97135891e+00 4.91731686e-01 8.26986130e+01 6.28742529e-01
 3.13322496e-06 8.21830714e-07 3.41169540e-06]
2021-01-31 02:51:26,243 - pyswarms.single.local_best - INFO - Optimize for 500 iters with {'c1': 0.1, 'c2': 0.3, 'w': 0.9, 'k': 5, 'p': 2}
2021-01-31 02:51:54,097 - pyswarms.single.local_best - INFO - Optimization finished | best cost: 651.8120127900285, best pos: [1.97623581e+00 4.53863919e-01 8.28475245e+01 6.56108449e-01
 2.35594060e-06 2.38905805e-06 3.52574922e-06]
2021-01-31 02:51:54,146 - pyswarms.single.local_best - INFO - Optimize for 500 iters with {'c1': 0.1, 'c2': 0.3, 'w': 0.9, 'k': 5, 'p': 2}
2021-01-31 02:52:23,310 - pyswarms.single.local_best - INFO - Optimization finished | best cost: 726.9664975859203, best pos: [1.48348884e+00 6.13032601e-01 8.98205697e+01 4.08211036e-01
 2.66696963e-06 1.83064571e-06 3.93561192e-06]
2021-01-31 02:52:23,356 - pyswarms.single.local_best - INFO - Optimize for 500 iters with {'c1': 0.1, 'c2': 0.3, 'w': 0.9, 'k': 5, 'p': 2}
2021-01-31 02:52:51,302 - pyswarms.single.local_best - INFO - Optimization finished | best cost: 679.7988037914358, best pos: [1.80229816e+00 7.04332778e-01 8.85000298e+01 3.12992352e-01
 8.98271728e-07 3.61609614e-06 3.98099291e-06]
2021-01-31 02:52:51,348 - pyswarms.single.local_best - INFO - Optimize for 500 iters with {'c1': 0.1, 'c2': 0.3, 'w': 0.9, 'k': 5, 'p': 2}
2021-01-31 02:53:17,004 - pyswarms.single.local_best - INFO - Optimization finished | best cost: 667.5046772728363, best pos: [1.72657416e+00 5.33013255e-01 8.56941630e+01 4.86608215e-01
 2.95940432e-06 3.24061766e-06 3.88967992e-06]
2021-01-31 02:53:17,050 - pyswarms.single.local_best - INFO - Optimize for 500 iters with {'c1': 0.1, 'c2': 0.3, 'w': 0.9, 'k': 5, 'p': 2}
2021-01-31 02:53:46,105 - pyswarms.single.local_best - INFO - Optimization finished | best cost: 674.5240920048291, best pos: [1.87167300e+00 5.43710342e-01 8.55430763e+01 4.81905773e-01
 3.24960380e-06 8.68096378e-07 3.69313675e-06]
2021-01-31 02:53:46,151 - pyswarms.single.local_best - INFO - Optimize for 500 iters with {'c1': 0.1, 'c2': 0.3, 'w': 0.9, 'k': 5, 'p': 2}
2021-01-31 02:54:14,459 - pyswarms.single.local_best - INFO - Optimization finished | best cost: 655.6529345413506, best pos: [1.59820814e+00 5.53175997e-01 8.75520995e+01 4.48442775e-01
 3.99404181e-06 3.55531499e-06 3.74659795e-06]
2021-01-31 02:54:14,505 - pyswarms.single.local_best - INFO - Optimize for 500 iters with {'c1': 0.1, 'c2': 0.3, 'w': 0.9, 'k': 5, 'p': 2}
2021-01-31 02:54:40,547 - pyswarms.single.local_best - INFO - Optimization finished | best cost: 659.3899776798114, best pos: [1.99386402e+00 4.69886069e-01 8.51628270e+01 6.36842319e-01
 3.33838093e-06 3.23309333e-06 1.18227836e-08]
2021-01-31 02:54:40,591 - pyswarms.single.local_best - INFO - Optimize for 500 iters with {'c1': 0.1, 'c2': 0.3, 'w': 0.9, 'k': 5, 'p': 2}
2021-01-31 02:55:07,847 - pyswarms.single.local_best - INFO - Optimization finished | best cost: 651.932248193758, best pos: [1.97748430e+00 6.30712624e-01 8.57718245e+01 3.75034628e-01
 1.87408355e-06 3.72518602e-06 3.74985102e-06]
2021-01-31 02:55:07,895 - pyswarms.single.local_best - INFO - Optimize for 500 iters with {'c1': 0.1, 'c2': 0.3, 'w': 0.9, 'k': 5, 'p': 2}
2021-01-31 02:55:34,908 - pyswarms.single.local_best - INFO - Optimization finished | best cost: 669.2230921261416, best pos: [1.47206346e+00 6.51795791e-01 9.01641469e+01 3.67390495e-01
 2.86299306e-06 3.55388169e-06 3.75475210e-06]
2021-01-31 02:55:34,954 - pyswarms.single.local_best - INFO - Optimize for 500 iters with {'c1': 0.1, 'c2': 0.3, 'w': 0.9, 'k': 5, 'p': 2}
2021-01-31 02:56:02,935 - pyswarms.single.local_best - INFO - Optimization finished | best cost: 672.7048522683551, best pos: [1.90488841e+00 4.38425646e-01 8.28905586e+01 6.82609729e-01
 5.05725582e-07 2.62615768e-06 3.48102752e-06]
2021-01-31 02:56:02,987 - pyswarms.single.local_best - INFO - Optimize for 500 iters with {'c1': 0.1, 'c2': 0.3, 'w': 0.9, 'k': 5, 'p': 2}
2021-01-31 02:56:30,576 - pyswarms.single.local_best - INFO - Optimization finished | best cost: 694.1228732968777, best pos: [1.73037657e+00 4.85682648e-01 8.52120422e+01 5.67646892e-01
 3.29479032e-06 1.24688048e-06 3.88470591e-06]
2021-01-31 02:56:30,621 - pyswarms.single.local_best - INFO - Optimize for 500 iters with {'c1': 0.1, 'c2': 0.3, 'w': 0.9, 'k': 5, 'p': 2}
2021-01-31 02:56:57,942 - pyswarms.single.local_best - INFO - Optimization finished | best cost: 656.8756786736025, best pos: [1.99857823e+00 4.46485353e-01 8.32180248e+01 6.50465374e-01
 8.20346159e-07 2.66867665e-06 3.44935925e-06]
2021-01-31 02:56:57,986 - pyswarms.single.local_best - INFO - Optimize for 500 iters with {'c1': 0.1, 'c2': 0.3, 'w': 0.9, 'k': 5, 'p': 2}
2021-01-31 02:57:25,206 - pyswarms.single.local_best - INFO - Optimization finished | best cost: 656.1003377152168, best pos: [1.78382286e+00 5.70537472e-01 8.51635314e+01 4.61575323e-01
 3.83899780e-06 3.69053627e-06 3.47114869e-06]
2021-01-31 02:57:25,253 - pyswarms.single.local_best - INFO - Optimize for 500 iters with {'c1': 0.1, 'c2': 0.3, 'w': 0.9, 'k': 5, 'p': 2}
2021-01-31 02:57:51,330 - pyswarms.single.local_best - INFO - Optimization finished | best cost: 672.1888127213346, best pos: [1.91200356e+00 5.69645808e-01 8.59027415e+01 4.39602098e-01
 2.77170709e-06 2.61399065e-06 3.82736867e-06]
2021-01-31 02:57:51,374 - pyswarms.single.local_best - INFO - Optimize for 500 iters with {'c1': 0.1, 'c2': 0.3, 'w': 0.9, 'k': 5, 'p': 2}
2021-01-31 02:58:20,685 - pyswarms.single.local_best - INFO - Optimization finished | best cost: 660.1541233953267, best pos: [1.98066347e+00 4.48955384e-01 8.32608073e+01 6.49356844e-01
 1.83057402e-06 3.71583508e-06 2.90675670e-06]
2021-01-31 02:58:20,733 - pyswarms.single.local_best - INFO - Optimize for 500 iters with {'c1': 0.1, 'c2': 0.3, 'w': 0.9, 'k': 5, 'p': 2}
2021-01-31 02:58:47,465 - pyswarms.single.local_best - INFO - Optimization finished | best cost: 665.7501804940935, best pos: [1.93457194e+00 5.05976972e-01 8.41761136e+01 5.55207927e-01
 1.46333908e-06 1.29732718e-06 4.01289062e-06]
2021-01-31 02:58:47,510 - pyswarms.single.local_best - INFO - Optimize for 500 iters with {'c1': 0.1, 'c2': 0.3, 'w': 0.9, 'k': 5, 'p': 2}
2021-01-31 02:59:15,073 - pyswarms.single.local_best - INFO - Optimization finished | best cost: 661.9785429175969, best pos: [1.88719552e+00 4.87847155e-01 8.45353884e+01 5.81190205e-01
 3.92867072e-06 2.36259924e-06 2.48298791e-06]
2021-01-31 02:59:15,118 - pyswarms.single.local_best - INFO - Optimize for 500 iters with {'c1': 0.1, 'c2': 0.3, 'w': 0.9, 'k': 5, 'p': 2}
2021-01-31 02:59:45,870 - pyswarms.single.local_best - INFO - Optimization finished | best cost: 680.1047471371353, best pos: [1.92127259e+00 8.19126143e-01 8.30794180e+01 3.66331113e-01
 2.92631950e-07 4.10634452e-08 8.72324048e-08]
2021-01-31 02:59:45,909 - pyswarms.single.local_best - INFO - Optimize for 500 iters with {'c1': 0.1, 'c2': 0.3, 'w': 0.9, 'k': 5, 'p': 2}
2021-01-31 03:00:14,797 - pyswarms.single.local_best - INFO - Optimization finished | best cost: 636.8759077016505, best pos: [1.77990598e+00 7.73370305e-01 8.27627655e+01 3.96269864e-01
 6.31025717e-08 3.63230302e-07 8.63884369e-08]
2021-01-31 03:00:14,844 - pyswarms.single.local_best - INFO - Optimize for 500 iters with {'c1': 0.1, 'c2': 0.3, 'w': 0.9, 'k': 5, 'p': 2}
2021-01-31 03:00:44,070 - pyswarms.single.local_best - INFO - Optimization finished | best cost: 619.5824683961406, best pos: [1.61731056e+00 7.60106221e-01 8.21862774e+01 4.13902911e-01
 1.91134703e-07 1.81641614e-07 1.92974310e-07]
2021-01-31 03:00:44,112 - pyswarms.single.local_best - INFO - Optimize for 500 iters with {'c1': 0.1, 'c2': 0.3, 'w': 0.9, 'k': 5, 'p': 2}
2021-01-31 03:01:14,924 - pyswarms.single.local_best - INFO - Optimization finished | best cost: 630.6830227508202, best pos: [1.87348683e+00 1.02135059e+00 8.21493768e+01 2.48436931e-01
 2.74517621e-07 2.25332597e-07 2.12682505e-07]
2021-01-31 03:01:14,969 - pyswarms.single.local_best - INFO - Optimize for 500 iters with {'c1': 0.1, 'c2': 0.3, 'w': 0.9, 'k': 5, 'p': 2}
2021-01-31 03:01:43,519 - pyswarms.single.local_best - INFO - Optimization finished | best cost: 648.658495122308, best pos: [1.30287678e+00 8.34255739e-01 9.31741959e+01 3.40456387e-01
 7.41810984e-09 4.87721468e-07 2.71893267e-07]
2021-01-31 03:01:43,567 - pyswarms.single.local_best - INFO - Optimize for 500 iters with {'c1': 0.1, 'c2': 0.3, 'w': 0.9, 'k': 5, 'p': 2}
2021-01-31 03:02:12,901 - pyswarms.single.local_best - INFO - Optimization finished | best cost: 643.6036755747336, best pos: [1.97148415e+00 9.71727462e-01 8.28019517e+01 2.65124030e-01
 2.26037528e-07 1.67294416e-07 1.74127545e-07]
2021-01-31 03:02:12,944 - pyswarms.single.local_best - INFO - Optimize for 500 iters with {'c1': 0.1, 'c2': 0.3, 'w': 0.9, 'k': 5, 'p': 2}
2021-01-31 03:02:42,971 - pyswarms.single.local_best - INFO - Optimization finished | best cost: 646.4368298550314, best pos: [1.72910093e+00 6.26433672e-01 8.20233703e+01 5.59095569e-01
 1.69105150e-07 2.01899645e-07 2.07196914e-10]
2021-01-31 03:02:43,013 - pyswarms.single.local_best - INFO - Optimize for 500 iters with {'c1': 0.1, 'c2': 0.3, 'w': 0.9, 'k': 5, 'p': 2}
2021-01-31 03:03:13,158 - pyswarms.single.local_best - INFO - Optimization finished | best cost: 691.1424440094253, best pos: [1.98201511e+00 7.02063625e-01 8.16611915e+01 4.65891268e-01
 2.47583865e-07 2.15842830e-08 7.02719801e-08]
2021-01-31 03:03:13,205 - pyswarms.single.local_best - INFO - Optimize for 500 iters with {'c1': 0.1, 'c2': 0.3, 'w': 0.9, 'k': 5, 'p': 2}
2021-01-31 03:03:42,101 - pyswarms.single.local_best - INFO - Optimization finished | best cost: 623.4651793079313, best pos: [1.95720731e+00 8.70718945e-01 8.26177477e+01 3.27594023e-01
 1.97156017e-07 8.83105887e-08 1.37821460e-07]
2021-01-31 03:03:42,150 - pyswarms.single.local_best - INFO - Optimize for 500 iters with {'c1': 0.1, 'c2': 0.3, 'w': 0.9, 'k': 5, 'p': 2}
2021-01-31 03:04:11,295 - pyswarms.single.local_best - INFO - Optimization finished | best cost: 680.4361434381351, best pos: [1.90968609e+00 8.60551853e-01 8.04976995e+01 3.28507015e-01
 3.50356251e-07 2.71618187e-07 1.70592312e-07]
2021-01-31 03:04:11,342 - pyswarms.single.local_best - INFO - Optimize for 500 iters with {'c1': 0.1, 'c2': 0.3, 'w': 0.9, 'k': 5, 'p': 2}
2021-01-31 03:04:42,696 - pyswarms.single.local_best - INFO - Optimization finished | best cost: 622.9347430635619, best pos: [1.60726570e+00 8.51990406e-01 8.40100081e+01 3.38250053e-01
 2.00053564e-07 3.24310110e-07 2.06208442e-07]
2021-01-31 03:04:42,739 - pyswarms.single.local_best - INFO - Optimize for 500 iters with {'c1': 0.1, 'c2': 0.3, 'w': 0.9, 'k': 5, 'p': 2}
2021-01-31 03:05:10,751 - pyswarms.single.local_best - INFO - Optimization finished | best cost: 616.7349631638481, best pos: [1.55517143e+00 9.02901990e-01 8.46828596e+01 2.99687381e-01
 2.28658352e-08 3.60238085e-07 3.78141722e-07]
2021-01-31 03:05:10,800 - pyswarms.single.local_best - INFO - Optimize for 500 iters with {'c1': 0.1, 'c2': 0.3, 'w': 0.9, 'k': 5, 'p': 2}
2021-01-31 03:05:38,840 - pyswarms.single.local_best - INFO - Optimization finished | best cost: 660.3246524343829, best pos: [1.31458310e+00 8.23002078e-01 8.92782152e+01 3.57852102e-01
 5.20310040e-08 1.34653611e-07 3.93898650e-07]
2021-01-31 03:05:38,886 - pyswarms.single.local_best - INFO - Optimize for 500 iters with {'c1': 0.1, 'c2': 0.3, 'w': 0.9, 'k': 5, 'p': 2}
2021-01-31 03:06:09,044 - pyswarms.single.local_best - INFO - Optimization finished | best cost: 634.5517858848757, best pos: [1.71099685e+00 8.83514076e-01 8.41356528e+01 3.19270563e-01
 1.04236425e-07 3.88539731e-07 1.54793442e-07]
2021-01-31 03:06:09,086 - pyswarms.single.local_best - INFO - Optimize for 500 iters with {'c1': 0.1, 'c2': 0.3, 'w': 0.9, 'k': 5, 'p': 2}
2021-01-31 03:06:39,131 - pyswarms.single.local_best - INFO - Optimization finished | best cost: 647.6772840392076, best pos: [1.99003817e+00 8.65931796e-01 8.14402461e+01 3.24122821e-01
 6.90522253e-08 3.02001507e-07 1.60054206e-07]
2021-01-31 03:06:39,177 - pyswarms.single.local_best - INFO - Optimize for 500 iters with {'c1': 0.1, 'c2': 0.3, 'w': 0.9, 'k': 5, 'p': 2}
2021-01-31 03:07:08,912 - pyswarms.single.local_best - INFO - Optimization finished | best cost: 662.6148224862006, best pos: [1.81808166e+00 8.24847815e-01 8.23525467e+01 3.59012633e-01
 2.85323386e-08 8.88195568e-08 2.22489848e-07]
2021-01-31 03:07:08,959 - pyswarms.single.local_best - INFO - Optimize for 500 iters with {'c1': 0.1, 'c2': 0.3, 'w': 0.9, 'k': 5, 'p': 2}
2021-01-31 03:07:39,169 - pyswarms.single.local_best - INFO - Optimization finished | best cost: 651.7590274491984, best pos: [1.00696177e+00 6.71930303e-01 9.30022256e+01 4.92536092e-01
 3.90477426e-07 1.82888929e-08 4.81725648e-07]
2021-01-31 03:07:39,215 - pyswarms.single.local_best - INFO - Optimize for 500 iters with {'c1': 0.1, 'c2': 0.3, 'w': 0.9, 'k': 5, 'p': 2}
2021-01-31 03:08:08,319 - pyswarms.single.local_best - INFO - Optimization finished | best cost: 671.5396173876557, best pos: [1.99148480e+00 1.01860759e+00 8.41450396e+01 2.29211124e-01
 3.26795914e-08 4.22513915e-07 2.14618740e-07]
2021-01-31 03:08:08,364 - pyswarms.single.local_best - INFO - Optimize for 500 iters with {'c1': 0.1, 'c2': 0.3, 'w': 0.9, 'k': 5, 'p': 2}
2021-01-31 03:08:36,500 - pyswarms.single.local_best - INFO - Optimization finished | best cost: 671.5515405321682, best pos: [1.87581314e+00 8.39978084e-01 8.36147535e+01 3.47639969e-01
 2.76515273e-07 2.05316108e-07 6.25806339e-08]
2021-01-31 03:08:36,547 - pyswarms.single.local_best - INFO - Optimize for 500 iters with {'c1': 0.1, 'c2': 0.3, 'w': 0.9, 'k': 5, 'p': 2}
2021-01-31 03:09:06,245 - pyswarms.single.local_best - INFO - Optimization finished | best cost: 664.8045985565466, best pos: [1.80398354e+00 7.68835681e-01 8.26458568e+01 4.12351928e-01
 1.34500749e-07 3.13673832e-07 3.56811513e-08]
2021-01-31 03:09:06,292 - pyswarms.single.local_best - INFO - Optimize for 500 iters with {'c1': 0.1, 'c2': 0.3, 'w': 0.9, 'k': 5, 'p': 2}
2021-01-31 03:09:35,803 - pyswarms.single.local_best - INFO - Optimization finished | best cost: 642.4103479675127, best pos: [1.82322807e+00 9.47424678e-01 8.21209881e+01 2.83728002e-01
 1.18284146e-07 1.82537703e-07 2.52734616e-07]
2021-01-31 03:09:35,851 - pyswarms.single.local_best - INFO - Optimize for 500 iters with {'c1': 0.1, 'c2': 0.3, 'w': 0.9, 'k': 5, 'p': 2}
2021-01-31 03:10:03,775 - pyswarms.single.local_best - INFO - Optimization finished | best cost: 644.8939304507307, best pos: [1.92721805e+00 7.98233133e-01 7.99776369e+01 3.83958332e-01
 4.98364655e-08 7.28668288e-09 2.57169255e-07]
2021-01-31 03:10:03,824 - pyswarms.single.local_best - INFO - Optimize for 500 iters with {'c1': 0.1, 'c2': 0.3, 'w': 0.9, 'k': 5, 'p': 2}
2021-01-31 03:10:35,290 - pyswarms.single.local_best - INFO - Optimization finished | best cost: 621.8828325516979, best pos: [1.32961477e+00 9.71342419e-01 9.68361607e+01 2.52891194e-01
 1.29453420e-07 3.34269312e-07 4.77246795e-07]
2021-01-31 03:10:35,338 - pyswarms.single.local_best - INFO - Optimize for 500 iters with {'c1': 0.1, 'c2': 0.3, 'w': 0.9, 'k': 5, 'p': 2}
2021-01-31 03:11:03,341 - pyswarms.single.local_best - INFO - Optimization finished | best cost: 644.111892862192, best pos: [1.92547868e+00 1.11287507e+00 8.27763710e+01 1.89468638e-01
 7.02239064e-08 4.59777636e-07 3.88131164e-07]
2021-01-31 03:11:03,387 - pyswarms.single.local_best - INFO - Optimize for 500 iters with {'c1': 0.1, 'c2': 0.3, 'w': 0.9, 'k': 5, 'p': 2}
2021-01-31 03:11:33,214 - pyswarms.single.local_best - INFO - Optimization finished | best cost: 671.5628392379897, best pos: [1.29793556e+00 6.80998543e-01 8.29557513e+01 5.04391461e-01
 7.24883946e-09 2.76781908e-08 4.09315097e-07]
2021-01-31 03:11:33,261 - pyswarms.single.local_best - INFO - Optimize for 500 iters with {'c1': 0.1, 'c2': 0.3, 'w': 0.9, 'k': 5, 'p': 2}
2021-01-31 03:12:02,127 - pyswarms.single.local_best - INFO - Optimization finished | best cost: 633.5124680169731, best pos: [1.11261489e+00 7.38495518e-01 9.19469812e+01 4.31503382e-01
 4.00458974e-07 2.59652773e-07 3.03344567e-07]
2021-01-31 03:12:02,175 - pyswarms.single.local_best - INFO - Optimize for 500 iters with {'c1': 0.1, 'c2': 0.3, 'w': 0.9, 'k': 5, 'p': 2}
2021-01-31 03:12:32,922 - pyswarms.single.local_best - INFO - Optimization finished | best cost: 643.5507092868969, best pos: [1.54996031e+00 7.61075327e-01 8.20212430e+01 4.15934502e-01
 2.92765971e-07 1.53571219e-08 2.75719761e-07]
2021-01-31 03:12:32,970 - pyswarms.single.local_best - INFO - Optimize for 500 iters with {'c1': 0.1, 'c2': 0.3, 'w': 0.9, 'k': 5, 'p': 2}
2021-01-31 03:13:02,933 - pyswarms.single.local_best - INFO - Optimization finished | best cost: 686.722922093727, best pos: [1.31167859e+00 6.85450323e-01 8.36114661e+01 4.85822041e-01
 2.51754506e-07 2.39732605e-07 2.74412596e-07]
2021-01-31 03:13:02,974 - pyswarms.single.local_best - INFO - Optimize for 500 iters with {'c1': 0.1, 'c2': 0.3, 'w': 0.9, 'k': 5, 'p': 2}
2021-01-31 03:13:32,074 - pyswarms.single.local_best - INFO - Optimization finished | best cost: 641.5447748097843, best pos: [1.48692151e+00 1.03798041e+00 9.38822378e+01 2.29467734e-01
 4.76324398e-07 2.98134912e-07 2.39536428e-07]
2021-01-31 03:13:32,116 - pyswarms.single.local_best - INFO - Optimize for 500 iters with {'c1': 0.1, 'c2': 0.3, 'w': 0.9, 'k': 5, 'p': 2}
2021-01-31 03:14:02,200 - pyswarms.single.local_best - INFO - Optimization finished | best cost: 640.5032829790274, best pos: [1.42688716e+00 9.72020010e-01 9.25069273e+01 2.59257282e-01
 5.98501657e-08 3.24581692e-07 3.68392383e-07]
2021-01-31 03:14:02,248 - pyswarms.single.local_best - INFO - Optimize for 500 iters with {'c1': 0.1, 'c2': 0.3, 'w': 0.9, 'k': 5, 'p': 2}
2021-01-31 03:14:32,427 - pyswarms.single.local_best - INFO - Optimization finished | best cost: 697.3973901549703, best pos: [1.78540696e+00 8.81677576e-01 8.25369812e+01 3.18541096e-01
 2.66791652e-07 2.86160421e-07 1.70647020e-07]
2021-01-31 03:14:32,475 - pyswarms.single.local_best - INFO - Optimize for 500 iters with {'c1': 0.1, 'c2': 0.3, 'w': 0.9, 'k': 5, 'p': 2}
2021-01-31 03:15:02,895 - pyswarms.single.local_best - INFO - Optimization finished | best cost: 646.816679140978, best pos: [1.50884805e+00 1.06927367e+00 9.47369175e+01 2.11332559e-01
 2.49744642e-07 3.32074788e-07 3.38220607e-07]
2021-01-31 03:15:02,938 - pyswarms.single.local_best - INFO - Optimize for 500 iters with {'c1': 0.1, 'c2': 0.3, 'w': 0.9, 'k': 5, 'p': 2}
2021-01-31 03:15:32,196 - pyswarms.single.local_best - INFO - Optimization finished | best cost: 638.8457009340833, best pos: [1.76599564e+00 8.39216528e-01 8.09765113e+01 3.45390623e-01
 3.70543861e-07 5.64563347e-08 2.65997347e-07]
2021-01-31 03:15:32,242 - pyswarms.single.local_best - INFO - Optimize for 500 iters with {'c1': 0.1, 'c2': 0.3, 'w': 0.9, 'k': 5, 'p': 2}
2021-01-31 03:16:01,487 - pyswarms.single.local_best - INFO - Optimization finished | best cost: 653.7722610991246, best pos: [1.79594888e+00 6.71771494e-01 7.71116950e+01 5.08065790e-01
 3.45960000e-07 3.48195071e-07 1.53473148e-07]
2021-01-31 03:16:01,534 - pyswarms.single.local_best - INFO - Optimize for 500 iters with {'c1': 0.1, 'c2': 0.3, 'w': 0.9, 'k': 5, 'p': 2}
2021-01-31 03:16:29,883 - pyswarms.single.local_best - INFO - Optimization finished | best cost: 662.6784698633085, best pos: [1.86405564e+00 9.31985336e-01 8.20477591e+01 2.87659591e-01
 2.71563768e-07 2.84839680e-07 1.85297634e-07]
2021-01-31 03:16:29,926 - pyswarms.single.local_best - INFO - Optimize for 500 iters with {'c1': 0.1, 'c2': 0.3, 'w': 0.9, 'k': 5, 'p': 2}
2021-01-31 03:17:00,253 - pyswarms.single.local_best - INFO - Optimization finished | best cost: 632.0781399402574, best pos: [1.80922293e+00 7.68348749e-01 8.49709823e+01 4.05618025e-01
 3.91948610e-08 2.64933209e-08 1.17218658e-07]
2021-01-31 03:17:00,299 - pyswarms.single.local_best - INFO - Optimize for 500 iters with {'c1': 0.1, 'c2': 0.3, 'w': 0.9, 'k': 5, 'p': 2}
2021-01-31 03:17:29,223 - pyswarms.single.local_best - INFO - Optimization finished | best cost: 607.3323381945247, best pos: [1.86753311e+00 9.27638174e-01 8.23861519e+01 2.94636274e-01
 8.43361776e-08 2.67804907e-07 1.88154089e-07]
2021-01-31 03:17:29,269 - pyswarms.single.local_best - INFO - Optimize for 500 iters with {'c1': 0.1, 'c2': 0.3, 'w': 0.9, 'k': 5, 'p': 2}
2021-01-31 03:17:58,153 - pyswarms.single.local_best - INFO - Optimization finished | best cost: 705.8796146437014, best pos: [1.03807264e+00 6.43435337e-01 9.46028406e+01 5.17619043e-01
 2.17075102e-08 3.09835762e-07 2.81902380e-07]
2021-01-31 03:17:58,202 - pyswarms.single.local_best - INFO - Optimize for 500 iters with {'c1': 0.1, 'c2': 0.3, 'w': 0.9, 'k': 5, 'p': 2}
2021-01-31 03:18:28,379 - pyswarms.single.local_best - INFO - Optimization finished | best cost: 713.7587141594773, best pos: [1.96000538e+00 1.21412699e+00 8.31149956e+01 1.60723607e-01
 2.32761821e-07 6.22081621e-08 3.84274444e-07]
2021-01-31 03:18:28,426 - pyswarms.single.local_best - INFO - Optimize for 500 iters with {'c1': 0.1, 'c2': 0.3, 'w': 0.9, 'k': 5, 'p': 2}
2021-01-31 03:18:59,270 - pyswarms.single.local_best - INFO - Optimization finished | best cost: 652.2404062593548, best pos: [1.75233725e+00 7.83783105e-01 8.26014447e+01 3.96624133e-01
 3.23681395e-08 3.13311595e-07 1.11812613e-07]
2021-01-31 03:18:59,316 - pyswarms.single.local_best - INFO - Optimize for 500 iters with {'c1': 0.1, 'c2': 0.3, 'w': 0.9, 'k': 5, 'p': 2}
2021-01-31 03:19:29,008 - pyswarms.single.local_best - INFO - Optimization finished | best cost: 616.5008395073947, best pos: [1.00859662e+00 7.28294028e-01 9.85710720e+01 4.37293161e-01
 3.37055023e-07 3.84163089e-07 3.27442020e-07]
2021-01-31 03:19:29,053 - pyswarms.single.local_best - INFO - Optimize for 500 iters with {'c1': 0.1, 'c2': 0.3, 'w': 0.9, 'k': 5, 'p': 2}
2021-01-31 03:19:58,350 - pyswarms.single.local_best - INFO - Optimization finished | best cost: 664.317192324414, best pos: [1.43828338e+00 9.08558483e-01 9.47681773e+01 2.90532471e-01
 1.92368720e-07 2.98250815e-07 1.77495541e-07]
2021-01-31 03:19:58,398 - pyswarms.single.local_best - INFO - Optimize for 500 iters with {'c1': 0.1, 'c2': 0.3, 'w': 0.9, 'k': 5, 'p': 2}
2021-01-31 03:20:28,944 - pyswarms.single.local_best - INFO - Optimization finished | best cost: 687.8731280267187, best pos: [1.29570322e+00 9.08699311e-01 9.48443655e+01 2.99982458e-01
 5.25755812e-08 5.24446680e-07 3.04004572e-07]
2021-01-31 03:20:28,991 - pyswarms.single.local_best - INFO - Optimize for 500 iters with {'c1': 0.1, 'c2': 0.3, 'w': 0.9, 'k': 5, 'p': 2}
2021-01-31 03:20:59,637 - pyswarms.single.local_best - INFO - Optimization finished | best cost: 634.1925261178455, best pos: [1.39770892e+00 9.78306286e-01 9.34068052e+01 2.61664925e-01
 3.20139404e-07 3.21817793e-07 2.87396951e-07]
2021-01-31 03:20:59,683 - pyswarms.single.local_best - INFO - Optimize for 500 iters with {'c1': 0.1, 'c2': 0.3, 'w': 0.9, 'k': 5, 'p': 2}
2021-01-31 03:21:29,619 - pyswarms.single.local_best - INFO - Optimization finished | best cost: 677.2433107460533, best pos: [1.51189881e+00 7.82599320e-01 8.28492944e+01 3.86345705e-01
 2.03922832e-07 2.29672046e-07 3.15478104e-07]
2021-01-31 03:21:29,667 - pyswarms.single.local_best - INFO - Optimize for 500 iters with {'c1': 0.1, 'c2': 0.3, 'w': 0.9, 'k': 5, 'p': 2}
2021-01-31 03:21:59,029 - pyswarms.single.local_best - INFO - Optimization finished | best cost: 655.1775342073915, best pos: [9.35105820e-01 6.31439322e-01 9.22313147e+01 5.53692585e-01
 9.56888621e-08 2.87351609e-07 4.70045912e-07]
2021-01-31 03:21:59,077 - pyswarms.single.local_best - INFO - Optimize for 500 iters with {'c1': 0.1, 'c2': 0.3, 'w': 0.9, 'k': 5, 'p': 2}
2021-01-31 03:22:28,932 - pyswarms.single.local_best - INFO - Optimization finished | best cost: 658.2916669659887, best pos: [1.74133118e+00 8.59340058e-01 8.24756587e+01 3.31701106e-01
 4.30039884e-08 3.28471668e-07 2.21096800e-07]
2021-01-31 03:22:28,978 - pyswarms.single.local_best - INFO - Optimize for 500 iters with {'c1': 0.1, 'c2': 0.3, 'w': 0.9, 'k': 5, 'p': 2}
2021-01-31 03:23:00,603 - pyswarms.single.local_best - INFO - Optimization finished | best cost: 673.5647407327893, best pos: [1.31761264e+00 7.54636385e-01 8.00466915e+01 4.31773203e-01
 3.62384343e-08 3.68583676e-07 5.19379646e-07]
2021-01-31 03:23:00,648 - pyswarms.single.local_best - INFO - Optimize for 500 iters with {'c1': 0.1, 'c2': 0.3, 'w': 0.9, 'k': 5, 'p': 2}
2021-01-31 03:23:30,829 - pyswarms.single.local_best - INFO - Optimization finished | best cost: 671.9898705708777, best pos: [1.81787948e+00 1.23978278e+00 9.31967375e+01 1.41213461e-01
 4.68450830e-08 2.48367221e-07 3.31111980e-07]
2021-01-31 03:23:30,875 - pyswarms.single.local_best - INFO - Optimize for 500 iters with {'c1': 0.1, 'c2': 0.3, 'w': 0.9, 'k': 5, 'p': 2}
2021-01-31 03:24:00,745 - pyswarms.single.local_best - INFO - Optimization finished | best cost: 653.459592828133, best pos: [1.43176929e+00 8.87864807e-01 9.14508335e+01 3.09445989e-01
 1.46700905e-07 2.05059937e-07 2.47144891e-07]
2021-01-31 03:24:00,785 - pyswarms.single.local_best - INFO - Optimize for 500 iters with {'c1': 0.1, 'c2': 0.3, 'w': 0.9, 'k': 5, 'p': 2}
2021-01-31 03:24:30,017 - pyswarms.single.local_best - INFO - Optimization finished | best cost: 616.8530087252225, best pos: [1.23381558e+00 8.66243119e-01 9.51836319e+01 3.22362562e-01
 1.42577915e-07 4.04153763e-07 3.83057540e-07]
2021-01-31 03:24:30,064 - pyswarms.single.local_best - INFO - Optimize for 500 iters with {'c1': 0.1, 'c2': 0.3, 'w': 0.9, 'k': 5, 'p': 2}
2021-01-31 03:24:58,882 - pyswarms.single.local_best - INFO - Optimization finished | best cost: 666.5117743353422, best pos: [1.78789480e+00 7.78278773e-01 8.13328595e+01 4.04006556e-01
 2.81919956e-07 2.65648222e-07 7.86552482e-08]
2021-01-31 03:24:58,929 - pyswarms.single.local_best - INFO - Optimize for 500 iters with {'c1': 0.1, 'c2': 0.3, 'w': 0.9, 'k': 5, 'p': 2}
2021-01-31 03:25:29,200 - pyswarms.single.local_best - INFO - Optimization finished | best cost: 635.0649860244962, best pos: [1.41649896e+00 6.41329851e-01 8.14409131e+01 5.36521084e-01
 1.59088672e-07 1.32158330e-07 2.90390881e-07]
2021-01-31 03:25:29,251 - pyswarms.single.local_best - INFO - Optimize for 500 iters with {'c1': 0.1, 'c2': 0.3, 'w': 0.9, 'k': 5, 'p': 2}
2021-01-31 03:25:56,329 - pyswarms.single.local_best - INFO - Optimization finished | best cost: 632.4622834354159, best pos: [1.26070255e+00 9.13042914e-01 9.45605756e+01 2.93907356e-01
 6.20484250e-08 1.93742208e-07 5.11416365e-07]
2021-01-31 03:25:56,383 - pyswarms.single.local_best - INFO - Optimize for 500 iters with {'c1': 0.1, 'c2': 0.3, 'w': 0.9, 'k': 5, 'p': 2}
2021-01-31 03:26:27,267 - pyswarms.single.local_best - INFO - Optimization finished | best cost: 636.8931206248578, best pos: [1.91087403e+00 1.06997923e+00 8.21118324e+01 2.16601595e-01
 3.23329544e-07 1.69733233e-07 3.00355396e-07]
2021-01-31 03:26:27,310 - pyswarms.single.local_best - INFO - Optimize for 500 iters with {'c1': 0.1, 'c2': 0.3, 'w': 0.9, 'k': 5, 'p': 2}
2021-01-31 03:26:56,659 - pyswarms.single.local_best - INFO - Optimization finished | best cost: 649.7677050047861, best pos: [1.63565564e+00 8.20322852e-01 8.21770094e+01 3.67247327e-01
 4.38918562e-08 2.99139173e-07 2.43903912e-07]
2021-01-31 03:26:56,705 - pyswarms.single.local_best - INFO - Optimize for 500 iters with {'c1': 0.1, 'c2': 0.3, 'w': 0.9, 'k': 5, 'p': 2}
2021-01-31 03:27:26,536 - pyswarms.single.local_best - INFO - Optimization finished | best cost: 650.953698585261, best pos: [1.68336528e+00 1.12175476e+00 9.30406411e+01 1.85148271e-01
 2.95100900e-07 3.60647155e-07 2.43851828e-07]
2021-01-31 03:27:26,583 - pyswarms.single.local_best - INFO - Optimize for 500 iters with {'c1': 0.1, 'c2': 0.3, 'w': 0.9, 'k': 5, 'p': 2}
2021-01-31 03:27:56,593 - pyswarms.single.local_best - INFO - Optimization finished | best cost: 633.0306850873314, best pos: [1.96729439e+00 1.18454019e+00 8.30824611e+01 1.73319606e-01
 2.91501854e-07 8.94004611e-08 3.12437141e-07]
2021-01-31 03:27:56,637 - pyswarms.single.local_best - INFO - Optimize for 500 iters with {'c1': 0.1, 'c2': 0.3, 'w': 0.9, 'k': 5, 'p': 2}
2021-01-31 03:28:27,144 - pyswarms.single.local_best - INFO - Optimization finished | best cost: 669.619554626461, best pos: [1.25276954e+00 9.02062817e-01 9.76567270e+01 2.92646357e-01
 4.08070281e-08 3.58615657e-07 4.59411968e-07]
2021-01-31 03:28:27,192 - pyswarms.single.local_best - INFO - Optimize for 500 iters with {'c1': 0.1, 'c2': 0.3, 'w': 0.9, 'k': 5, 'p': 2}
2021-01-31 03:28:57,175 - pyswarms.single.local_best - INFO - Optimization finished | best cost: 631.101069117823, best pos: [1.96423203e+00 1.14610103e+00 8.05638045e+01 1.89352836e-01
 2.96237694e-07 4.13122781e-07 3.05912647e-07]
2021-01-31 03:28:57,217 - pyswarms.single.local_best - INFO - Optimize for 500 iters with {'c1': 0.1, 'c2': 0.3, 'w': 0.9, 'k': 5, 'p': 2}
2021-01-31 03:29:26,223 - pyswarms.single.local_best - INFO - Optimization finished | best cost: 631.6616436623367, best pos: [1.40662869e+00 9.23596836e-01 9.42582877e+01 2.87434028e-01
 2.75878896e-08 7.99712811e-08 3.26503368e-07]
2021-01-31 03:29:26,264 - pyswarms.single.local_best - INFO - Optimize for 500 iters with {'c1': 0.1, 'c2': 0.3, 'w': 0.9, 'k': 5, 'p': 2}
2021-01-31 03:29:56,223 - pyswarms.single.local_best - INFO - Optimization finished | best cost: 607.9514992761804, best pos: [1.44163772e+00 8.39017810e-01 9.24992175e+01 3.42037645e-01
 1.72037247e-07 2.57808168e-07 1.16297308e-07]
2021-01-31 03:29:56,269 - pyswarms.single.local_best - INFO - Optimize for 500 iters with {'c1': 0.1, 'c2': 0.3, 'w': 0.9, 'k': 5, 'p': 2}
2021-01-31 03:30:24,150 - pyswarms.single.local_best - INFO - Optimization finished | best cost: 650.1102895559835, best pos: [1.87303526e+00 9.86664679e-01 8.31682780e+01 2.57063541e-01
 2.22225781e-07 1.97169871e-07 2.20241140e-07]
2021-01-31 03:30:24,195 - pyswarms.single.local_best - INFO - Optimize for 500 iters with {'c1': 0.1, 'c2': 0.3, 'w': 0.9, 'k': 5, 'p': 2}
2021-01-31 03:30:54,177 - pyswarms.single.local_best - INFO - Optimization finished | best cost: 669.1311065339389, best pos: [1.53090865e+00 7.28914548e-01 8.29191217e+01 4.44240061e-01
 2.39627074e-07 2.59949308e-07 1.39071181e-07]
2021-01-31 03:30:54,220 - pyswarms.single.local_best - INFO - Optimize for 500 iters with {'c1': 0.1, 'c2': 0.3, 'w': 0.9, 'k': 5, 'p': 2}
2021-01-31 03:31:23,828 - pyswarms.single.local_best - INFO - Optimization finished | best cost: 642.3509257408997, best pos: [1.72714648e+00 7.61687149e-01 8.21013948e+01 4.09739843e-01
 3.95727148e-09 3.17348830e-07 1.51051800e-07]
2021-01-31 03:31:23,875 - pyswarms.single.local_best - INFO - Optimize for 500 iters with {'c1': 0.1, 'c2': 0.3, 'w': 0.9, 'k': 5, 'p': 2}
2021-01-31 03:31:54,305 - pyswarms.single.local_best - INFO - Optimization finished | best cost: 610.7569174331037, best pos: [1.75975775e+00 8.45403420e-01 8.25065925e+01 3.47792748e-01
 1.62080675e-09 2.09368036e-07 2.09902746e-07]
2021-01-31 03:31:54,351 - pyswarms.single.local_best - INFO - Optimize for 500 iters with {'c1': 0.1, 'c2': 0.3, 'w': 0.9, 'k': 5, 'p': 2}
2021-01-31 03:32:23,512 - pyswarms.single.local_best - INFO - Optimization finished | best cost: 632.0325618447678, best pos: [1.27000229e+00 8.78009161e-01 9.22080257e+01 3.16672666e-01
 1.79708607e-08 2.31505348e-07 4.99582997e-07]
2021-01-31 03:32:23,556 - pyswarms.single.local_best - INFO - Optimize for 500 iters with {'c1': 0.1, 'c2': 0.3, 'w': 0.9, 'k': 5, 'p': 2}
2021-01-31 03:32:54,480 - pyswarms.single.local_best - INFO - Optimization finished | best cost: 685.7678417693676, best pos: [1.50478178e+00 1.08308754e+00 9.63294323e+01 1.98019374e-01
 1.72169887e-07 2.67461943e-07 4.19029196e-07]
2021-01-31 03:32:54,528 - pyswarms.single.local_best - INFO - Optimize for 500 iters with {'c1': 0.1, 'c2': 0.3, 'w': 0.9, 'k': 5, 'p': 2}
2021-01-31 03:33:25,617 - pyswarms.single.local_best - INFO - Optimization finished | best cost: 656.8975593319715, best pos: [1.79804334e+00 7.31311907e-01 8.06935263e+01 4.47933689e-01
 1.37565732e-07 2.21335371e-07 1.04458654e-07]
2021-01-31 03:33:25,660 - pyswarms.single.local_best - INFO - Optimize for 500 iters with {'c1': 0.1, 'c2': 0.3, 'w': 0.9, 'k': 5, 'p': 2}
2021-01-31 03:33:56,259 - pyswarms.single.local_best - INFO - Optimization finished | best cost: 643.0630416408815, best pos: [1.54413544e+00 1.13756273e+00 9.55303535e+01 1.81339640e-01
 6.88446747e-08 2.06006356e-07 4.44882106e-07]
2021-01-31 03:33:56,300 - pyswarms.single.local_best - INFO - Optimize for 500 iters with {'c1': 0.1, 'c2': 0.3, 'w': 0.9, 'k': 5, 'p': 2}
2021-01-31 03:34:25,539 - pyswarms.single.local_best - INFO - Optimization finished | best cost: 651.4336236389926, best pos: [1.76514762e+00 7.59938710e-01 8.23714894e+01 4.14463816e-01
 1.23859165e-07 3.19040003e-08 1.83090033e-07]
2021-01-31 03:34:25,585 - pyswarms.single.local_best - INFO - Optimize for 500 iters with {'c1': 0.1, 'c2': 0.3, 'w': 0.9, 'k': 5, 'p': 2}
2021-01-31 03:34:53,501 - pyswarms.single.local_best - INFO - Optimization finished | best cost: 680.45328043748, best pos: [1.81879091e+00 7.80036419e-01 8.14389230e+01 3.99161837e-01
 2.61925402e-08 1.94628826e-07 1.61875194e-07]
2021-01-31 03:34:53,551 - pyswarms.single.local_best - INFO - Optimize for 500 iters with {'c1': 0.1, 'c2': 0.3, 'w': 0.9, 'k': 5, 'p': 2}
2021-01-31 03:35:22,286 - pyswarms.single.local_best - INFO - Optimization finished | best cost: 688.8899289864844, best pos: [1.98221464e+00 9.03739945e-01 8.17730475e+01 3.00474205e-01
 1.07070120e-07 5.61868036e-09 2.55252892e-07]
2021-01-31 03:35:22,336 - pyswarms.single.local_best - INFO - Optimize for 500 iters with {'c1': 0.1, 'c2': 0.3, 'w': 0.9, 'k': 5, 'p': 2}
2021-01-31 03:35:51,899 - pyswarms.single.local_best - INFO - Optimization finished | best cost: 646.3175116689164, best pos: [1.92408939e+00 1.03426945e+00 8.24673330e+01 2.37736608e-01
 2.68727975e-07 7.68037820e-08 2.38343786e-07]
2021-01-31 03:35:51,938 - pyswarms.single.local_best - INFO - Optimize for 500 iters with {'c1': 0.1, 'c2': 0.3, 'w': 0.9, 'k': 5, 'p': 2}
2021-01-31 03:36:20,501 - pyswarms.single.local_best - INFO - Optimization finished | best cost: 598.6101556962885, best pos: [1.67355738e+00 6.41083299e-01 7.85000328e+01 5.51994096e-01
 1.16786811e-07 2.08432725e-07 1.78322794e-07]
2021-01-31 03:36:20,541 - pyswarms.single.local_best - INFO - Optimize for 500 iters with {'c1': 0.1, 'c2': 0.3, 'w': 0.9, 'k': 5, 'p': 2}
2021-01-31 03:36:50,458 - pyswarms.single.local_best - INFO - Optimization finished | best cost: 638.1739062189579, best pos: [1.47640272e+00 8.43756217e-01 8.66086736e+01 3.47199624e-01
 2.50892473e-08 1.34147697e-07 2.95160197e-07]
2021-01-31 03:36:50,501 - pyswarms.single.local_best - INFO - Optimize for 500 iters with {'c1': 0.1, 'c2': 0.3, 'w': 0.9, 'k': 5, 'p': 2}
2021-01-31 03:37:19,276 - pyswarms.single.local_best - INFO - Optimization finished | best cost: 599.6326909237157, best pos: [1.69704288e+00 8.03153903e-01 8.22345314e+01 3.73956078e-01
 1.19216043e-07 3.51601526e-07 1.70680182e-07]
2021-01-31 03:37:19,321 - pyswarms.single.local_best - INFO - Optimize for 500 iters with {'c1': 0.1, 'c2': 0.3, 'w': 0.9, 'k': 5, 'p': 2}
2021-01-31 03:37:49,287 - pyswarms.single.local_best - INFO - Optimization finished | best cost: 639.2197843410537, best pos: [1.89032115e+00 9.97876538e-01 8.23510261e+01 2.53721044e-01
 7.48102225e-08 5.18051665e-07 2.04973865e-07]
2021-01-31 03:37:49,334 - pyswarms.single.local_best - INFO - Optimize for 500 iters with {'c1': 0.1, 'c2': 0.3, 'w': 0.9, 'k': 5, 'p': 2}
2021-01-31 03:38:19,495 - pyswarms.single.local_best - INFO - Optimization finished | best cost: 604.4282786360616, best pos: [1.40971875e+00 6.48855372e-01 8.19739740e+01 5.42442493e-01
 2.95025510e-08 2.10744604e-07 1.98357965e-07]
2021-01-31 03:38:19,540 - pyswarms.single.local_best - INFO - Optimize for 500 iters with {'c1': 0.1, 'c2': 0.3, 'w': 0.9, 'k': 5, 'p': 2}
2021-01-31 03:38:48,165 - pyswarms.single.local_best - INFO - Optimization finished | best cost: 640.1388957818948, best pos: [1.50563909e+00 1.01240547e+00 9.21320811e+01 2.43351190e-01
 5.94002113e-08 2.64418134e-07 3.14063783e-07]
2021-01-31 03:38:48,213 - pyswarms.single.local_best - INFO - Optimize for 500 iters with {'c1': 0.1, 'c2': 0.3, 'w': 0.9, 'k': 5, 'p': 2}
2021-01-31 03:39:16,494 - pyswarms.single.local_best - INFO - Optimization finished | best cost: 663.9270855087094, best pos: [1.15620137e+00 7.11098324e-01 9.28609331e+01 4.55175741e-01
 3.93028723e-07 3.34210682e-07 1.04528986e-07]
2021-01-31 03:39:16,539 - pyswarms.single.local_best - INFO - Optimize for 500 iters with {'c1': 0.1, 'c2': 0.3, 'w': 0.9, 'k': 5, 'p': 2}
2021-01-31 03:39:46,453 - pyswarms.single.local_best - INFO - Optimization finished | best cost: 611.7270789300044, best pos: [1.83025474e+00 7.76778054e-01 8.13865906e+01 4.10867313e-01
 2.65524384e-09 9.86503671e-08 1.68369184e-07]
2021-01-31 03:39:46,500 - pyswarms.single.local_best - INFO - Optimize for 500 iters with {'c1': 0.1, 'c2': 0.3, 'w': 0.9, 'k': 5, 'p': 2}
2021-01-31 03:40:15,932 - pyswarms.single.local_best - INFO - Optimization finished | best cost: 644.0287073442589, best pos: [1.74761357e+00 1.15033642e+00 8.93257417e+01 1.84081878e-01
 4.45999231e-07 1.15502298e-07 2.29366172e-07]
2021-01-31 03:40:15,976 - pyswarms.single.local_best - INFO - Optimize for 500 iters with {'c1': 0.1, 'c2': 0.3, 'w': 0.9, 'k': 5, 'p': 2}
2021-01-31 03:40:44,898 - pyswarms.single.local_best - INFO - Optimization finished | best cost: 627.1703569551421, best pos: [1.65719840e+00 1.07245290e+00 9.11000262e+01 2.10618515e-01
 1.20066223e-08 3.59251163e-07 2.78760492e-07]
2021-01-31 03:40:44,944 - pyswarms.single.local_best - INFO - Optimize for 500 iters with {'c1': 0.1, 'c2': 0.3, 'w': 0.9, 'k': 5, 'p': 2}
2021-01-31 03:41:13,830 - pyswarms.single.local_best - INFO - Optimization finished | best cost: 688.301096018736, best pos: [1.96662871e+00 8.64301254e-01 8.22432577e+01 3.37335408e-01
 1.36890245e-07 1.64222239e-07 1.22834852e-07]
2021-01-31 03:41:13,876 - pyswarms.single.local_best - INFO - Optimize for 500 iters with {'c1': 0.1, 'c2': 0.3, 'w': 0.9, 'k': 5, 'p': 2}
2021-01-31 03:41:42,708 - pyswarms.single.local_best - INFO - Optimization finished | best cost: 649.8390928222757, best pos: [1.28529037e+00 7.35079506e-01 8.99228757e+01 4.27531267e-01
 2.46933832e-08 5.25267483e-08 3.17157663e-07]
2021-01-31 03:41:42,749 - pyswarms.single.local_best - INFO - Optimize for 500 iters with {'c1': 0.1, 'c2': 0.3, 'w': 0.9, 'k': 5, 'p': 2}
2021-01-31 03:42:12,156 - pyswarms.single.local_best - INFO - Optimization finished | best cost: 587.0178886778999, best pos: [1.61995303e+00 9.81179320e-01 9.12206193e+01 2.56072129e-01
 2.66062544e-07 1.34937513e-07 1.74995449e-07]
2021-01-31 03:42:12,202 - pyswarms.single.local_best - INFO - Optimize for 500 iters with {'c1': 0.1, 'c2': 0.3, 'w': 0.9, 'k': 5, 'p': 2}
2021-01-31 03:42:42,226 - pyswarms.single.local_best - INFO - Optimization finished | best cost: 626.2948576981199, best pos: [1.13800245e+00 7.92545281e-01 9.14528563e+01 3.82270495e-01
 1.21219983e-07 2.99221031e-07 5.09800198e-07]
2021-01-31 03:42:42,272 - pyswarms.single.local_best - INFO - Optimize for 500 iters with {'c1': 0.1, 'c2': 0.3, 'w': 0.9, 'k': 5, 'p': 2}
2021-01-31 03:43:11,051 - pyswarms.single.local_best - INFO - Optimization finished | best cost: 649.8076688166367, best pos: [1.74864373e+00 8.38169274e-01 8.32109512e+01 3.64147181e-01
 2.12284461e-07 8.06435228e-09 1.60592829e-07]
2021-01-31 03:43:11,097 - pyswarms.single.local_best - INFO - Optimize for 500 iters with {'c1': 0.1, 'c2': 0.3, 'w': 0.9, 'k': 5, 'p': 2}
2021-01-31 03:43:41,490 - pyswarms.single.local_best - INFO - Optimization finished | best cost: 653.1838748971395, best pos: [1.77238387e+00 1.21861569e+00 9.45424179e+01 1.46957603e-01
 6.38194881e-08 3.31045989e-07 3.04275270e-07]
2021-01-31 03:43:41,533 - pyswarms.single.local_best - INFO - Optimize for 500 iters with {'c1': 0.1, 'c2': 0.3, 'w': 0.9, 'k': 5, 'p': 2}
2021-01-31 03:44:11,305 - pyswarms.single.local_best - INFO - Optimization finished | best cost: 654.4160781856546, best pos: [1.84480344e+00 7.65349896e-01 8.31925616e+01 4.06701599e-01
 8.58799737e-08 3.85537355e-07 1.36839282e-08]
2021-01-31 03:44:11,352 - pyswarms.single.local_best - INFO - Optimize for 500 iters with {'c1': 0.1, 'c2': 0.3, 'w': 0.9, 'k': 5, 'p': 2}
2021-01-31 03:44:41,339 - pyswarms.single.local_best - INFO - Optimization finished | best cost: 596.5158898669166, best pos: [1.49938557e+00 6.73248116e-01 8.16116079e+01 5.01046458e-01
 1.74750807e-07 2.35674937e-07 1.76044988e-07]
2021-01-31 03:44:41,386 - pyswarms.single.local_best - INFO - Optimize for 500 iters with {'c1': 0.1, 'c2': 0.3, 'w': 0.9, 'k': 5, 'p': 2}
2021-01-31 03:45:09,901 - pyswarms.single.local_best - INFO - Optimization finished | best cost: 612.7191094786469, best pos: [1.33987075e+00 6.24259656e-01 8.10655665e+01 5.70445399e-01
 2.50815292e-07 2.29640915e-07 2.17256192e-07]
2021-01-31 03:45:09,945 - pyswarms.single.local_best - INFO - Optimize for 500 iters with {'c1': 0.1, 'c2': 0.3, 'w': 0.9, 'k': 5, 'p': 2}
2021-01-31 03:45:38,121 - pyswarms.single.local_best - INFO - Optimization finished | best cost: 653.9914391862508, best pos: [1.41541452e+00 9.67258215e-01 9.31386256e+01 2.62904622e-01
 3.62584027e-07 1.52099826e-07 3.10819899e-07]
2021-01-31 03:45:38,166 - pyswarms.single.local_best - INFO - Optimize for 500 iters with {'c1': 0.1, 'c2': 0.3, 'w': 0.9, 'k': 5, 'p': 2}
2021-01-31 03:46:07,028 - pyswarms.single.local_best - INFO - Optimization finished | best cost: 679.6419907334686, best pos: [1.51650185e+00 1.04761997e+00 9.32295715e+01 2.14876251e-01
 2.90638277e-07 3.48206465e-07 3.57263644e-07]
2021-01-31 03:46:07,075 - pyswarms.single.local_best - INFO - Optimize for 500 iters with {'c1': 0.1, 'c2': 0.3, 'w': 0.9, 'k': 5, 'p': 2}
2021-01-31 03:46:36,694 - pyswarms.single.local_best - INFO - Optimization finished | best cost: 681.7964136612281, best pos: [1.43201705e+00 1.05786426e+00 9.60481073e+01 2.13616367e-01
 2.65230557e-07 9.36034039e-08 4.75149129e-07]
2021-01-31 03:46:36,736 - pyswarms.single.local_best - INFO - Optimize for 500 iters with {'c1': 0.1, 'c2': 0.3, 'w': 0.9, 'k': 5, 'p': 2}
2021-01-31 03:47:06,142 - pyswarms.single.local_best - INFO - Optimization finished | best cost: 618.6549075341304, best pos: [1.55456973e+00 1.02661056e+00 9.20753191e+01 2.35504832e-01
 1.53529096e-07 1.97513622e-07 2.73506994e-07]
2021-01-31 03:47:06,193 - pyswarms.single.local_best - INFO - Optimize for 500 iters with {'c1': 0.1, 'c2': 0.3, 'w': 0.9, 'k': 5, 'p': 2}
2021-01-31 03:47:35,529 - pyswarms.single.local_best - INFO - Optimization finished | best cost: 635.2699767229117, best pos: [1.99643438e+00 8.73326541e-01 8.21303091e+01 3.37554140e-01
 2.88583018e-07 1.19809039e-08 1.00741090e-07]
2021-01-31 03:47:35,577 - pyswarms.single.local_best - INFO - Optimize for 500 iters with {'c1': 0.1, 'c2': 0.3, 'w': 0.9, 'k': 5, 'p': 2}
2021-01-31 03:48:04,698 - pyswarms.single.local_best - INFO - Optimization finished | best cost: 665.1357274818447, best pos: [1.77610130e+00 7.87829275e-01 8.32829061e+01 3.97688402e-01
 2.89333916e-07 2.68880972e-07 8.22635318e-09]
2021-01-31 03:48:04,739 - pyswarms.single.local_best - INFO - Optimize for 500 iters with {'c1': 0.1, 'c2': 0.3, 'w': 0.9, 'k': 5, 'p': 2}
2021-01-31 03:48:34,470 - pyswarms.single.local_best - INFO - Optimization finished | best cost: 626.9929985368384, best pos: [1.93834174e+00 8.84020825e-01 8.29987905e+01 3.15262328e-01
 1.49867767e-07 1.61223438e-08 1.92335691e-07]
2021-01-31 03:48:34,529 - pyswarms.single.local_best - INFO - Optimize for 500 iters with {'c1': 0.1, 'c2': 0.3, 'w': 0.9, 'k': 5, 'p': 2}
2021-01-31 03:49:03,192 - pyswarms.single.local_best - INFO - Optimization finished | best cost: 3518.8232997499767, best pos: [1.52129830e+00 1.09862861e+00 1.09562434e+02 3.04736611e-01
 5.19383439e-07 9.58091504e-07 7.07721761e-07]
2021-01-31 03:49:03,237 - pyswarms.single.local_best - INFO - Optimize for 500 iters with {'c1': 0.1, 'c2': 0.3, 'w': 0.9, 'k': 5, 'p': 2}
2021-01-31 03:49:32,682 - pyswarms.single.local_best - INFO - Optimization finished | best cost: 3500.820811325805, best pos: [1.66006539e+00 1.18748247e+00 1.10858817e+02 2.55842823e-01
 1.69662456e-07 8.72520778e-07 7.52405300e-07]
2021-01-31 03:49:32,730 - pyswarms.single.local_best - INFO - Optimize for 500 iters with {'c1': 0.1, 'c2': 0.3, 'w': 0.9, 'k': 5, 'p': 2}
2021-01-31 03:50:00,759 - pyswarms.single.local_best - INFO - Optimization finished | best cost: 3586.0547862607787, best pos: [1.45685411e+00 9.75206209e-01 1.06833098e+02 3.79384147e-01
 3.74975899e-07 7.55205083e-07 5.34603012e-07]
2021-01-31 03:50:00,808 - pyswarms.single.local_best - INFO - Optimize for 500 iters with {'c1': 0.1, 'c2': 0.3, 'w': 0.9, 'k': 5, 'p': 2}
2021-01-31 03:50:27,805 - pyswarms.single.local_best - INFO - Optimization finished | best cost: 3454.9712830767317, best pos: [1.67847341e+00 1.22564220e+00 1.11066884e+02 2.40343501e-01
 6.96238472e-07 1.11755954e-06 6.55180223e-07]
2021-01-31 03:50:27,851 - pyswarms.single.local_best - INFO - Optimize for 500 iters with {'c1': 0.1, 'c2': 0.3, 'w': 0.9, 'k': 5, 'p': 2}
2021-01-31 03:50:54,937 - pyswarms.single.local_best - INFO - Optimization finished | best cost: 3306.493685962947, best pos: [1.76401693e+00 1.12242190e+00 1.05391768e+02 2.92085749e-01
 4.67826992e-07 4.94263793e-07 4.07674010e-07]
2021-01-31 03:50:54,985 - pyswarms.single.local_best - INFO - Optimize for 500 iters with {'c1': 0.1, 'c2': 0.3, 'w': 0.9, 'k': 5, 'p': 2}
2021-01-31 03:51:22,000 - pyswarms.single.local_best - INFO - Optimization finished | best cost: 3517.2895432877513, best pos: [1.77641364e+00 1.34123636e+00 1.14674376e+02 1.87390182e-01
 2.09020597e-08 7.29810216e-07 1.14305212e-06]
2021-01-31 03:51:22,055 - pyswarms.single.local_best - INFO - Optimize for 500 iters with {'c1': 0.1, 'c2': 0.3, 'w': 0.9, 'k': 5, 'p': 2}
2021-01-31 03:51:51,372 - pyswarms.single.local_best - INFO - Optimization finished | best cost: 3490.159637106021, best pos: [1.32271914e+00 9.09091284e-01 1.05450850e+02 4.36737414e-01
 1.66085280e-07 1.40719346e-08 1.04574284e-06]
2021-01-31 03:51:51,414 - pyswarms.single.local_best - INFO - Optimize for 500 iters with {'c1': 0.1, 'c2': 0.3, 'w': 0.9, 'k': 5, 'p': 2}
2021-01-31 03:52:19,944 - pyswarms.single.local_best - INFO - Optimization finished | best cost: 3451.819130502947, best pos: [1.38961362e+00 9.99495921e-01 1.11461593e+02 3.54415298e-01
 4.34677133e-07 5.80894892e-07 8.98939785e-07]
2021-01-31 03:52:19,993 - pyswarms.single.local_best - INFO - Optimize for 500 iters with {'c1': 0.1, 'c2': 0.3, 'w': 0.9, 'k': 5, 'p': 2}
2021-01-31 03:52:47,831 - pyswarms.single.local_best - INFO - Optimization finished | best cost: 3469.447213418707, best pos: [1.23241314e+00 9.37048438e-01 1.12846653e+02 4.01430289e-01
 9.23020340e-07 6.15806264e-07 1.13032117e-06]
2021-01-31 03:52:47,880 - pyswarms.single.local_best - INFO - Optimize for 500 iters with {'c1': 0.1, 'c2': 0.3, 'w': 0.9, 'k': 5, 'p': 2}
2021-01-31 03:53:15,738 - pyswarms.single.local_best - INFO - Optimization finished | best cost: 3538.4016093028067, best pos: [1.76030573e+00 1.35001547e+00 1.15774624e+02 1.89581499e-01
 9.12861515e-08 4.65590422e-07 1.09790426e-06]
2021-01-31 03:53:15,784 - pyswarms.single.local_best - INFO - Optimize for 500 iters with {'c1': 0.1, 'c2': 0.3, 'w': 0.9, 'k': 5, 'p': 2}
2021-01-31 03:53:43,604 - pyswarms.single.local_best - INFO - Optimization finished | best cost: 3426.211208416482, best pos: [1.13424447e+00 8.42473972e-01 1.10983614e+02 4.83792348e-01
 7.61749328e-07 9.54260770e-07 8.77093787e-07]
2021-01-31 03:53:43,651 - pyswarms.single.local_best - INFO - Optimize for 500 iters with {'c1': 0.1, 'c2': 0.3, 'w': 0.9, 'k': 5, 'p': 2}
2021-01-31 03:54:11,144 - pyswarms.single.local_best - INFO - Optimization finished | best cost: 3444.939101890057, best pos: [1.65025886e+00 1.22564349e+00 1.11214489e+02 2.40152115e-01
 3.72638454e-07 7.64935315e-07 9.49570466e-07]
2021-01-31 03:54:11,193 - pyswarms.single.local_best - INFO - Optimize for 500 iters with {'c1': 0.1, 'c2': 0.3, 'w': 0.9, 'k': 5, 'p': 2}
2021-01-31 03:54:38,569 - pyswarms.single.local_best - INFO - Optimization finished | best cost: 3464.5957614653234, best pos: [1.01809101e+00 7.26970941e-01 1.11221146e+02 5.96044768e-01
 9.86068857e-07 6.57881362e-07 7.36294819e-07]
2021-01-31 03:54:38,627 - pyswarms.single.local_best - INFO - Optimize for 500 iters with {'c1': 0.1, 'c2': 0.3, 'w': 0.9, 'k': 5, 'p': 2}
2021-01-31 03:55:06,663 - pyswarms.single.local_best - INFO - Optimization finished | best cost: 3548.7873889614443, best pos: [1.57592406e+00 1.15539983e+00 1.08790586e+02 2.80389672e-01
 5.08254295e-07 1.67891087e-07 9.66774196e-07]
2021-01-31 03:55:06,710 - pyswarms.single.local_best - INFO - Optimize for 500 iters with {'c1': 0.1, 'c2': 0.3, 'w': 0.9, 'k': 5, 'p': 2}
2021-01-31 03:55:33,921 - pyswarms.single.local_best - INFO - Optimization finished | best cost: 3480.721250446562, best pos: [1.58550914e+00 1.03623461e+00 1.05138734e+02 3.44182855e-01
 1.68755403e-07 1.00490535e-06 4.32190732e-07]
2021-01-31 03:55:33,969 - pyswarms.single.local_best - INFO - Optimize for 500 iters with {'c1': 0.1, 'c2': 0.3, 'w': 0.9, 'k': 5, 'p': 2}
2021-01-31 03:56:01,883 - pyswarms.single.local_best - INFO - Optimization finished | best cost: 3479.333151686429, best pos: [1.35315904e+00 1.02129835e+00 1.13536366e+02 3.37067525e-01
 8.84270783e-07 7.16614377e-07 1.10518176e-06]
2021-01-31 03:56:01,925 - pyswarms.single.local_best - INFO - Optimize for 500 iters with {'c1': 0.1, 'c2': 0.3, 'w': 0.9, 'k': 5, 'p': 2}
2021-01-31 03:56:29,719 - pyswarms.single.local_best - INFO - Optimization finished | best cost: 3509.933723227356, best pos: [1.54471412e+00 9.91965325e-01 1.05439705e+02 3.70990326e-01
 4.97994777e-07 2.02840183e-07 5.28393129e-07]
2021-01-31 03:56:29,760 - pyswarms.single.local_best - INFO - Optimize for 500 iters with {'c1': 0.1, 'c2': 0.3, 'w': 0.9, 'k': 5, 'p': 2}
2021-01-31 03:56:58,419 - pyswarms.single.local_best - INFO - Optimization finished | best cost: 3435.4475999593924, best pos: [1.58847599e+00 1.14161779e+00 1.11597593e+02 2.78492878e-01
 3.87776487e-07 2.17066233e-07 8.43103332e-07]
2021-01-31 03:56:58,469 - pyswarms.single.local_best - INFO - Optimize for 500 iters with {'c1': 0.1, 'c2': 0.3, 'w': 0.9, 'k': 5, 'p': 2}
2021-01-31 03:57:26,254 - pyswarms.single.local_best - INFO - Optimization finished | best cost: 3464.215601772098, best pos: [1.53011806e+00 1.00025345e+00 1.04872738e+02 3.63035961e-01
 4.90894804e-07 7.02969811e-07 5.14304376e-07]
2021-01-31 03:57:26,301 - pyswarms.single.local_best - INFO - Optimize for 500 iters with {'c1': 0.1, 'c2': 0.3, 'w': 0.9, 'k': 5, 'p': 2}
2021-01-31 03:57:54,081 - pyswarms.single.local_best - INFO - Optimization finished | best cost: 3492.826792453531, best pos: [1.77435427e+00 1.11508171e+00 1.04364156e+02 2.95811917e-01
 5.56913926e-07 2.92973507e-07 4.60926776e-07]
2021-01-31 03:57:54,129 - pyswarms.single.local_best - INFO - Optimize for 500 iters with {'c1': 0.1, 'c2': 0.3, 'w': 0.9, 'k': 5, 'p': 2}
2021-01-31 03:58:22,126 - pyswarms.single.local_best - INFO - Optimization finished | best cost: 3498.110264253467, best pos: [1.65331050e+00 1.23556120e+00 1.12034171e+02 2.39008578e-01
 5.49023018e-07 8.05158823e-07 8.31869688e-07]
2021-01-31 03:58:22,173 - pyswarms.single.local_best - INFO - Optimize for 500 iters with {'c1': 0.1, 'c2': 0.3, 'w': 0.9, 'k': 5, 'p': 2}
2021-01-31 03:58:50,891 - pyswarms.single.local_best - INFO - Optimization finished | best cost: 3509.0124384512064, best pos: [1.66296759e+00 1.24451479e+00 1.10126913e+02 2.40585006e-01
 8.11489860e-08 2.17199459e-07 1.06313402e-06]
2021-01-31 03:58:50,938 - pyswarms.single.local_best - INFO - Optimize for 500 iters with {'c1': 0.1, 'c2': 0.3, 'w': 0.9, 'k': 5, 'p': 2}
2021-01-31 03:59:19,635 - pyswarms.single.local_best - INFO - Optimization finished | best cost: 3421.56308758898, best pos: [1.02513740e+00 6.77926356e-01 1.05480197e+02 6.66814024e-01
 1.10035753e-06 3.56390440e-07 6.27052774e-07]
2021-01-31 03:59:19,674 - pyswarms.single.local_best - INFO - Optimize for 500 iters with {'c1': 0.1, 'c2': 0.3, 'w': 0.9, 'k': 5, 'p': 2}
2021-01-31 03:59:46,483 - pyswarms.single.local_best - INFO - Optimization finished | best cost: 3384.683086143266, best pos: [1.80536410e+00 1.33439717e+00 1.10822657e+02 1.98999036e-01
 8.63010965e-07 7.91198781e-07 7.69129988e-07]
2021-01-31 03:59:46,532 - pyswarms.single.local_best - INFO - Optimize for 500 iters with {'c1': 0.1, 'c2': 0.3, 'w': 0.9, 'k': 5, 'p': 2}
2021-01-31 04:00:14,942 - pyswarms.single.local_best - INFO - Optimization finished | best cost: 3475.6676689913006, best pos: [1.59491274e+00 1.17831014e+00 1.11131271e+02 2.59613454e-01
 5.49983028e-07 6.57633044e-07 9.64283653e-07]
2021-01-31 04:00:14,988 - pyswarms.single.local_best - INFO - Optimize for 500 iters with {'c1': 0.1, 'c2': 0.3, 'w': 0.9, 'k': 5, 'p': 2}
2021-01-31 04:00:41,395 - pyswarms.single.local_best - INFO - Optimization finished | best cost: 3516.1263650268556, best pos: [1.48615700e+00 1.06027497e+00 1.10546614e+02 3.21983318e-01
 5.75998472e-07 4.24109772e-07 7.88582212e-07]
2021-01-31 04:00:41,442 - pyswarms.single.local_best - INFO - Optimize for 500 iters with {'c1': 0.1, 'c2': 0.3, 'w': 0.9, 'k': 5, 'p': 2}
2021-01-31 04:01:08,073 - pyswarms.single.local_best - INFO - Optimization finished | best cost: 3512.2893214128408, best pos: [1.30655905e+00 9.75437947e-01 1.11243466e+02 3.73920127e-01
 9.10025512e-07 9.97310074e-07 9.20935815e-07]
2021-01-31 04:01:08,119 - pyswarms.single.local_best - INFO - Optimize for 500 iters with {'c1': 0.1, 'c2': 0.3, 'w': 0.9, 'k': 5, 'p': 2}
2021-01-31 04:01:36,040 - pyswarms.single.local_best - INFO - Optimization finished | best cost: 3482.601129297451, best pos: [1.57903492e+00 1.16541638e+00 1.12400550e+02 2.64879232e-01
 9.87944302e-07 1.00151214e-06 7.01055734e-07]
2021-01-31 04:01:36,087 - pyswarms.single.local_best - INFO - Optimize for 500 iters with {'c1': 0.1, 'c2': 0.3, 'w': 0.9, 'k': 5, 'p': 2}
2021-01-31 04:02:03,748 - pyswarms.single.local_best - INFO - Optimization finished | best cost: 3524.7223208665614, best pos: [1.23925714e+00 9.37383557e-01 1.11365659e+02 4.11313454e-01
 5.45439995e-07 6.44227948e-07 1.05350783e-06]
2021-01-31 04:02:03,795 - pyswarms.single.local_best - INFO - Optimize for 500 iters with {'c1': 0.1, 'c2': 0.3, 'w': 0.9, 'k': 5, 'p': 2}
2021-01-31 04:02:33,557 - pyswarms.single.local_best - INFO - Optimization finished | best cost: 3648.116492057331, best pos: [1.68357644e+00 1.23583095e+00 1.14319603e+02 2.31951822e-01
 5.30985831e-07 2.95701864e-07 8.29686337e-07]
2021-01-31 04:02:33,604 - pyswarms.single.local_best - INFO - Optimize for 500 iters with {'c1': 0.1, 'c2': 0.3, 'w': 0.9, 'k': 5, 'p': 2}
2021-01-31 04:03:01,786 - pyswarms.single.local_best - INFO - Optimization finished | best cost: 3362.545272603701, best pos: [1.29973842e+00 9.25019237e-01 1.10239131e+02 4.05426906e-01
 9.38398875e-07 6.55861409e-07 7.58829454e-07]
2021-01-31 04:03:01,834 - pyswarms.single.local_best - INFO - Optimize for 500 iters with {'c1': 0.1, 'c2': 0.3, 'w': 0.9, 'k': 5, 'p': 2}
2021-01-31 04:03:29,534 - pyswarms.single.local_best - INFO - Optimization finished | best cost: 3494.2798807818017, best pos: [1.54814879e+00 1.07898270e+00 1.10679617e+02 3.04794240e-01
 8.24524369e-07 6.29910547e-07 6.15506294e-07]
2021-01-31 04:03:29,580 - pyswarms.single.local_best - INFO - Optimize for 500 iters with {'c1': 0.1, 'c2': 0.3, 'w': 0.9, 'k': 5, 'p': 2}
2021-01-31 04:03:57,531 - pyswarms.single.local_best - INFO - Optimization finished | best cost: 3347.5311604411454, best pos: [1.82874418e+00 1.38169321e+00 1.14084157e+02 1.73793501e-01
 6.39446890e-07 5.09646575e-07 1.04346699e-06]
2021-01-31 04:03:57,580 - pyswarms.single.local_best - INFO - Optimize for 500 iters with {'c1': 0.1, 'c2': 0.3, 'w': 0.9, 'k': 5, 'p': 2}
2021-01-31 04:04:24,493 - pyswarms.single.local_best - INFO - Optimization finished | best cost: 3509.311703890341, best pos: [1.70678786e+00 1.34601386e+00 1.15231582e+02 1.95411811e-01
 8.99769721e-07 5.67968200e-07 1.08447739e-06]
2021-01-31 04:04:24,540 - pyswarms.single.local_best - INFO - Optimize for 500 iters with {'c1': 0.1, 'c2': 0.3, 'w': 0.9, 'k': 5, 'p': 2}
2021-01-31 04:04:53,089 - pyswarms.single.local_best - INFO - Optimization finished | best cost: 3515.1963416072913, best pos: [1.23130504e+00 9.59548988e-01 1.12382834e+02 3.97591010e-01
 5.18132112e-07 1.13528632e-06 1.05493901e-06]
2021-01-31 04:04:53,139 - pyswarms.single.local_best - INFO - Optimize for 500 iters with {'c1': 0.1, 'c2': 0.3, 'w': 0.9, 'k': 5, 'p': 2}
2021-01-31 04:05:19,284 - pyswarms.single.local_best - INFO - Optimization finished | best cost: 3407.278461448461, best pos: [1.39959059e+00 1.03879868e+00 1.10891576e+02 3.31868246e-01
 9.57355857e-07 1.08641876e-06 8.62869984e-07]
2021-01-31 04:05:19,333 - pyswarms.single.local_best - INFO - Optimize for 500 iters with {'c1': 0.1, 'c2': 0.3, 'w': 0.9, 'k': 5, 'p': 2}
2021-01-31 04:05:47,393 - pyswarms.single.local_best - INFO - Optimization finished | best cost: 3456.4327181672984, best pos: [1.29693956e+00 9.76472530e-01 1.13178656e+02 3.68566270e-01
 5.17446690e-07 9.01372088e-07 1.11347388e-06]
2021-01-31 04:05:47,444 - pyswarms.single.local_best - INFO - Optimize for 500 iters with {'c1': 0.1, 'c2': 0.3, 'w': 0.9, 'k': 5, 'p': 2}
2021-01-31 04:06:15,284 - pyswarms.single.local_best - INFO - Optimization finished | best cost: 3541.3470287560112, best pos: [1.12614479e+00 8.39984266e-01 1.13910885e+02 4.71142539e-01
 9.55263756e-07 8.24748657e-07 9.90654959e-07]
2021-01-31 04:06:15,330 - pyswarms.single.local_best - INFO - Optimize for 500 iters with {'c1': 0.1, 'c2': 0.3, 'w': 0.9, 'k': 5, 'p': 2}
2021-01-31 04:06:44,507 - pyswarms.single.local_best - INFO - Optimization finished | best cost: 3442.585202432585, best pos: [1.39557686e+00 9.93684137e-01 1.09808886e+02 3.60540596e-01
 7.84450495e-07 5.05806506e-07 8.07741563e-07]
2021-01-31 04:06:44,558 - pyswarms.single.local_best - INFO - Optimize for 500 iters with {'c1': 0.1, 'c2': 0.3, 'w': 0.9, 'k': 5, 'p': 2}
2021-01-31 04:07:10,869 - pyswarms.single.local_best - INFO - Optimization finished | best cost: 3515.753241063582, best pos: [1.77261233e+00 1.30702735e+00 1.12160815e+02 2.04373975e-01
 5.45724421e-07 7.87332555e-07 8.58409845e-07]
2021-01-31 04:07:10,912 - pyswarms.single.local_best - INFO - Optimize for 500 iters with {'c1': 0.1, 'c2': 0.3, 'w': 0.9, 'k': 5, 'p': 2}
2021-01-31 04:07:38,841 - pyswarms.single.local_best - INFO - Optimization finished | best cost: 3556.089656498174, best pos: [1.70536399e+00 1.24511028e+00 1.10414616e+02 2.35547491e-01
 8.74797581e-08 5.09943756e-08 9.97785954e-07]
2021-01-31 04:07:38,887 - pyswarms.single.local_best - INFO - Optimize for 500 iters with {'c1': 0.1, 'c2': 0.3, 'w': 0.9, 'k': 5, 'p': 2}
2021-01-31 04:08:06,947 - pyswarms.single.local_best - INFO - Optimization finished | best cost: 3425.8043660725943, best pos: [1.35157505e+00 1.01041783e+00 1.10807386e+02 3.56249103e-01
 5.54896636e-07 5.93825157e-07 1.04055698e-06]
2021-01-31 04:08:06,997 - pyswarms.single.local_best - INFO - Optimize for 500 iters with {'c1': 0.1, 'c2': 0.3, 'w': 0.9, 'k': 5, 'p': 2}
2021-01-31 04:08:34,373 - pyswarms.single.local_best - INFO - Optimization finished | best cost: 3586.7774011493393, best pos: [1.21705308e+00 8.52767026e-01 1.09447640e+02 4.72958981e-01
 4.86396152e-07 5.06847062e-07 7.77093457e-07]
2021-01-31 04:08:34,421 - pyswarms.single.local_best - INFO - Optimize for 500 iters with {'c1': 0.1, 'c2': 0.3, 'w': 0.9, 'k': 5, 'p': 2}
2021-01-31 04:09:03,236 - pyswarms.single.local_best - INFO - Optimization finished | best cost: 3516.0303253827315, best pos: [1.54663093e+00 1.13692189e+00 1.11425788e+02 2.83051063e-01
 7.08331553e-07 6.35337565e-07 8.05773038e-07]
2021-01-31 04:09:03,285 - pyswarms.single.local_best - INFO - Optimize for 500 iters with {'c1': 0.1, 'c2': 0.3, 'w': 0.9, 'k': 5, 'p': 2}
2021-01-31 04:09:31,550 - pyswarms.single.local_best - INFO - Optimization finished | best cost: 3423.562623930741, best pos: [1.42228883e+00 1.03925316e+00 1.09888351e+02 3.38061904e-01
 6.17094247e-07 5.25247487e-07 9.17226882e-07]
2021-01-31 04:09:31,600 - pyswarms.single.local_best - INFO - Optimize for 500 iters with {'c1': 0.1, 'c2': 0.3, 'w': 0.9, 'k': 5, 'p': 2}
2021-01-31 04:09:59,261 - pyswarms.single.local_best - INFO - Optimization finished | best cost: 3422.6448718954434, best pos: [1.45460548e+00 1.05973944e+00 1.12548603e+02 3.15664918e-01
 6.32654877e-07 6.30798678e-07 8.68539245e-07]
2021-01-31 04:09:59,311 - pyswarms.single.local_best - INFO - Optimize for 500 iters with {'c1': 0.1, 'c2': 0.3, 'w': 0.9, 'k': 5, 'p': 2}
2021-01-31 04:10:27,616 - pyswarms.single.local_best - INFO - Optimization finished | best cost: 3420.45522237517, best pos: [1.49329310e+00 1.10489870e+00 1.12583568e+02 2.92649548e-01
 2.07097861e-07 5.64553711e-07 1.10272292e-06]
2021-01-31 04:10:27,664 - pyswarms.single.local_best - INFO - Optimize for 500 iters with {'c1': 0.1, 'c2': 0.3, 'w': 0.9, 'k': 5, 'p': 2}
2021-01-31 04:10:54,112 - pyswarms.single.local_best - INFO - Optimization finished | best cost: 3639.99148646633, best pos: [1.32033822e+00 9.08614143e-01 1.06301423e+02 4.32467799e-01
 5.89686427e-07 8.01213929e-07 6.15410616e-07]
2021-01-31 04:10:54,160 - pyswarms.single.local_best - INFO - Optimize for 500 iters with {'c1': 0.1, 'c2': 0.3, 'w': 0.9, 'k': 5, 'p': 2}
2021-01-31 04:11:21,469 - pyswarms.single.local_best - INFO - Optimization finished | best cost: 3429.1522901803287, best pos: [1.24499268e+00 8.61866348e-01 1.10435833e+02 4.53768007e-01
 8.05795504e-07 9.42470182e-07 4.95436725e-07]
2021-01-31 04:11:21,512 - pyswarms.single.local_best - INFO - Optimize for 500 iters with {'c1': 0.1, 'c2': 0.3, 'w': 0.9, 'k': 5, 'p': 2}
2021-01-31 04:11:49,656 - pyswarms.single.local_best - INFO - Optimization finished | best cost: 3471.562241829722, best pos: [1.02861843e+00 7.55535517e-01 1.12938154e+02 5.61892314e-01
 7.96798771e-07 8.26195940e-07 8.68030708e-07]
2021-01-31 04:11:49,704 - pyswarms.single.local_best - INFO - Optimize for 500 iters with {'c1': 0.1, 'c2': 0.3, 'w': 0.9, 'k': 5, 'p': 2}
2021-01-31 04:12:17,996 - pyswarms.single.local_best - INFO - Optimization finished | best cost: 3543.642874739463, best pos: [1.00418844e+00 6.78592581e-01 1.04283646e+02 6.67542602e-01
 6.13735085e-07 3.78724627e-07 1.11386058e-06]
2021-01-31 04:12:18,046 - pyswarms.single.local_best - INFO - Optimize for 500 iters with {'c1': 0.1, 'c2': 0.3, 'w': 0.9, 'k': 5, 'p': 2}
2021-01-31 04:12:46,156 - pyswarms.single.local_best - INFO - Optimization finished | best cost: 3479.193017958226, best pos: [1.59844384e+00 1.17165837e+00 1.11301609e+02 2.63780196e-01
 1.43471392e-07 5.61772578e-07 9.83581743e-07]
2021-01-31 04:12:46,202 - pyswarms.single.local_best - INFO - Optimize for 500 iters with {'c1': 0.1, 'c2': 0.3, 'w': 0.9, 'k': 5, 'p': 2}
2021-01-31 04:13:14,865 - pyswarms.single.local_best - INFO - Optimization finished | best cost: 3512.507086497973, best pos: [1.17564312e+00 7.81509537e-01 1.04394615e+02 5.46176726e-01
 6.56180427e-07 4.92798483e-07 7.39255708e-07]
2021-01-31 04:13:14,911 - pyswarms.single.local_best - INFO - Optimize for 500 iters with {'c1': 0.1, 'c2': 0.3, 'w': 0.9, 'k': 5, 'p': 2}
2021-01-31 04:13:42,257 - pyswarms.single.local_best - INFO - Optimization finished | best cost: 3535.867965015199, best pos: [1.28444019e+00 9.69189723e-01 1.12143189e+02 3.82691413e-01
 6.88768527e-07 6.53139905e-07 1.04069536e-06]
2021-01-31 04:13:42,303 - pyswarms.single.local_best - INFO - Optimize for 500 iters with {'c1': 0.1, 'c2': 0.3, 'w': 0.9, 'k': 5, 'p': 2}
2021-01-31 04:14:09,598 - pyswarms.single.local_best - INFO - Optimization finished | best cost: 3523.5478164764672, best pos: [1.66959871e+00 1.22839535e+00 1.12723355e+02 2.39160899e-01
 5.39576228e-07 4.08010490e-07 8.19531352e-07]
2021-01-31 04:14:09,645 - pyswarms.single.local_best - INFO - Optimize for 500 iters with {'c1': 0.1, 'c2': 0.3, 'w': 0.9, 'k': 5, 'p': 2}
2021-01-31 04:14:38,870 - pyswarms.single.local_best - INFO - Optimization finished | best cost: 3628.251075807011, best pos: [1.14399019e+00 7.58253451e-01 1.10983297e+02 5.54917509e-01
 3.37728127e-07 5.55567046e-07 4.95030275e-07]
2021-01-31 04:14:38,919 - pyswarms.single.local_best - INFO - Optimize for 500 iters with {'c1': 0.1, 'c2': 0.3, 'w': 0.9, 'k': 5, 'p': 2}
2021-01-31 04:15:06,514 - pyswarms.single.local_best - INFO - Optimization finished | best cost: 3517.614679988932, best pos: [1.33686245e+00 9.73617944e-01 1.11795029e+02 3.74473723e-01
 4.93579875e-07 7.06514454e-07 8.65783212e-07]
2021-01-31 04:15:06,558 - pyswarms.single.local_best - INFO - Optimize for 500 iters with {'c1': 0.1, 'c2': 0.3, 'w': 0.9, 'k': 5, 'p': 2}
2021-01-31 04:15:34,324 - pyswarms.single.local_best - INFO - Optimization finished | best cost: 3474.763689584808, best pos: [1.53194763e+00 1.14631950e+00 1.09683363e+02 2.78238707e-01
 5.94106785e-07 7.25420103e-07 1.07373246e-06]
2021-01-31 04:15:34,370 - pyswarms.single.local_best - INFO - Optimize for 500 iters with {'c1': 0.1, 'c2': 0.3, 'w': 0.9, 'k': 5, 'p': 2}
2021-01-31 04:16:04,606 - pyswarms.single.local_best - INFO - Optimization finished | best cost: 3530.264299897962, best pos: [1.55807977e+00 1.01977175e+00 1.05419684e+02 3.51346720e-01
 2.97137925e-07 8.21417874e-07 4.86035797e-07]
2021-01-31 04:16:04,649 - pyswarms.single.local_best - INFO - Optimize for 500 iters with {'c1': 0.1, 'c2': 0.3, 'w': 0.9, 'k': 5, 'p': 2}
2021-01-31 04:16:32,076 - pyswarms.single.local_best - INFO - Optimization finished | best cost: 3449.612068771266, best pos: [1.48078276e+00 1.03592908e+00 1.10729050e+02 3.31425580e-01
 5.52623627e-07 9.09809433e-07 5.91732893e-07]
2021-01-31 04:16:32,127 - pyswarms.single.local_best - INFO - Optimize for 500 iters with {'c1': 0.1, 'c2': 0.3, 'w': 0.9, 'k': 5, 'p': 2}
2021-01-31 04:17:00,264 - pyswarms.single.local_best - INFO - Optimization finished | best cost: 3478.197508575675, best pos: [1.76108787e+00 1.24103045e+00 1.11335092e+02 2.27294101e-01
 6.00174197e-07 4.33023196e-07 7.10347536e-07]
2021-01-31 04:17:00,315 - pyswarms.single.local_best - INFO - Optimize for 500 iters with {'c1': 0.1, 'c2': 0.3, 'w': 0.9, 'k': 5, 'p': 2}
2021-01-31 04:17:29,146 - pyswarms.single.local_best - INFO - Optimization finished | best cost: 3474.6257036306006, best pos: [1.62835328e+00 9.85819954e-01 1.04336532e+02 3.75584729e-01
 7.64895646e-07 2.86752478e-07 2.53770881e-07]
2021-01-31 04:17:29,195 - pyswarms.single.local_best - INFO - Optimize for 500 iters with {'c1': 0.1, 'c2': 0.3, 'w': 0.9, 'k': 5, 'p': 2}
2021-01-31 04:17:57,280 - pyswarms.single.local_best - INFO - Optimization finished | best cost: 3462.000505301203, best pos: [1.95655431e+00 1.33473309e+00 1.05483593e+02 2.07383117e-01
 9.26321719e-08 1.08211248e-07 7.26776430e-07]
2021-01-31 04:17:57,329 - pyswarms.single.local_best - INFO - Optimize for 500 iters with {'c1': 0.1, 'c2': 0.3, 'w': 0.9, 'k': 5, 'p': 2}
2021-01-31 04:18:26,384 - pyswarms.single.local_best - INFO - Optimization finished | best cost: 3549.344225957054, best pos: [1.43872282e+00 9.23495993e-01 1.03948610e+02 4.18922677e-01
 4.01683996e-07 8.49860617e-07 4.27090186e-07]
2021-01-31 04:18:26,431 - pyswarms.single.local_best - INFO - Optimize for 500 iters with {'c1': 0.1, 'c2': 0.3, 'w': 0.9, 'k': 5, 'p': 2}
2021-01-31 04:18:54,192 - pyswarms.single.local_best - INFO - Optimization finished | best cost: 3585.9521822193115, best pos: [1.41369553e+00 1.00902775e+00 1.05795813e+02 3.56430243e-01
 6.33179377e-07 5.17900136e-07 1.07437797e-06]
2021-01-31 04:18:54,240 - pyswarms.single.local_best - INFO - Optimize for 500 iters with {'c1': 0.1, 'c2': 0.3, 'w': 0.9, 'k': 5, 'p': 2}
2021-01-31 04:19:23,219 - pyswarms.single.local_best - INFO - Optimization finished | best cost: 3407.355104777548, best pos: [1.43289685e+00 9.90443238e-01 1.09543584e+02 3.66932511e-01
 4.62976835e-07 5.23209575e-07 6.25183560e-07]
2021-01-31 04:19:23,267 - pyswarms.single.local_best - INFO - Optimize for 500 iters with {'c1': 0.1, 'c2': 0.3, 'w': 0.9, 'k': 5, 'p': 2}
2021-01-31 04:19:50,945 - pyswarms.single.local_best - INFO - Optimization finished | best cost: 3387.9623119492626, best pos: [1.15003635e+00 7.92975113e-01 1.05692954e+02 5.31732788e-01
 5.42812943e-07 7.19517099e-07 8.52666457e-07]
2021-01-31 04:19:50,994 - pyswarms.single.local_best - INFO - Optimize for 500 iters with {'c1': 0.1, 'c2': 0.3, 'w': 0.9, 'k': 5, 'p': 2}
2021-01-31 04:20:18,797 - pyswarms.single.local_best - INFO - Optimization finished | best cost: 3470.5421448085026, best pos: [1.44437795e+00 1.08034390e+00 1.13539697e+02 3.05605766e-01
 4.66164473e-07 4.44182316e-07 1.10574890e-06]
2021-01-31 04:20:18,844 - pyswarms.single.local_best - INFO - Optimize for 500 iters with {'c1': 0.1, 'c2': 0.3, 'w': 0.9, 'k': 5, 'p': 2}
2021-01-31 04:20:46,776 - pyswarms.single.local_best - INFO - Optimization finished | best cost: 3407.3202221443175, best pos: [1.27033958e+00 9.25838143e-01 1.14485400e+02 3.99219029e-01
 3.27418728e-07 3.62021540e-07 1.07152322e-06]
2021-01-31 04:20:46,822 - pyswarms.single.local_best - INFO - Optimize for 500 iters with {'c1': 0.1, 'c2': 0.3, 'w': 0.9, 'k': 5, 'p': 2}
2021-01-31 04:21:15,023 - pyswarms.single.local_best - INFO - Optimization finished | best cost: 3415.664563970743, best pos: [1.71284443e+00 1.34456167e+00 1.12034534e+02 2.00241867e-01
 3.05779186e-07 9.84611004e-07 1.11113171e-06]
2021-01-31 04:21:15,070 - pyswarms.single.local_best - INFO - Optimize for 500 iters with {'c1': 0.1, 'c2': 0.3, 'w': 0.9, 'k': 5, 'p': 2}
2021-01-31 04:21:43,022 - pyswarms.single.local_best - INFO - Optimization finished | best cost: 3567.6532023705818, best pos: [1.54510518e+00 1.14886530e+00 1.07658401e+02 2.83592963e-01
 5.34382286e-07 4.97551835e-07 1.09203982e-06]
2021-01-31 04:21:43,070 - pyswarms.single.local_best - INFO - Optimize for 500 iters with {'c1': 0.1, 'c2': 0.3, 'w': 0.9, 'k': 5, 'p': 2}
2021-01-31 04:22:11,599 - pyswarms.single.local_best - INFO - Optimization finished | best cost: 3542.972336280484, best pos: [1.42331273e+00 1.04114722e+00 1.09013739e+02 3.43073172e-01
 7.79702117e-07 1.35475198e-08 9.61971968e-07]
2021-01-31 04:22:11,645 - pyswarms.single.local_best - INFO - Optimize for 500 iters with {'c1': 0.1, 'c2': 0.3, 'w': 0.9, 'k': 5, 'p': 2}
2021-01-31 04:22:39,950 - pyswarms.single.local_best - INFO - Optimization finished | best cost: 3466.6610350425485, best pos: [1.56634480e+00 1.12279069e+00 1.10402463e+02 2.93180731e-01
 6.31843000e-07 4.82516019e-07 6.77465654e-07]
2021-01-31 04:22:39,994 - pyswarms.single.local_best - INFO - Optimize for 500 iters with {'c1': 0.1, 'c2': 0.3, 'w': 0.9, 'k': 5, 'p': 2}
2021-01-31 04:23:07,446 - pyswarms.single.local_best - INFO - Optimization finished | best cost: 3431.5928156036616, best pos: [1.46072740e+00 1.05973271e+00 1.08950649e+02 3.25929496e-01
 9.62360447e-07 6.07403601e-07 7.78511309e-07]
2021-01-31 04:23:07,495 - pyswarms.single.local_best - INFO - Optimize for 500 iters with {'c1': 0.1, 'c2': 0.3, 'w': 0.9, 'k': 5, 'p': 2}
2021-01-31 04:23:36,426 - pyswarms.single.local_best - INFO - Optimization finished | best cost: 3502.0388879756, best pos: [1.04726897e+00 7.62940916e-01 1.08696344e+02 5.62020248e-01
 5.88571905e-07 9.52125579e-07 1.04042227e-06]
2021-01-31 04:23:36,474 - pyswarms.single.local_best - INFO - Optimize for 500 iters with {'c1': 0.1, 'c2': 0.3, 'w': 0.9, 'k': 5, 'p': 2}
2021-01-31 04:24:04,319 - pyswarms.single.local_best - INFO - Optimization finished | best cost: 3484.2700936816104, best pos: [1.34996389e+00 8.75442815e-01 1.06301953e+02 4.53395734e-01
 6.22917772e-07 7.08967774e-07 3.69019063e-07]
2021-01-31 04:24:04,368 - pyswarms.single.local_best - INFO - Optimize for 500 iters with {'c1': 0.1, 'c2': 0.3, 'w': 0.9, 'k': 5, 'p': 2}
2021-01-31 04:24:32,294 - pyswarms.single.local_best - INFO - Optimization finished | best cost: 3437.382600658445, best pos: [1.07424469e+00 7.36940576e-01 1.08083704e+02 5.93334738e-01
 4.10105375e-07 8.09955862e-07 6.20261026e-07]
2021-01-31 04:24:32,334 - pyswarms.single.local_best - INFO - Optimize for 500 iters with {'c1': 0.1, 'c2': 0.3, 'w': 0.9, 'k': 5, 'p': 2}
2021-01-31 04:25:01,082 - pyswarms.single.local_best - INFO - Optimization finished | best cost: 3446.7533523996863, best pos: [1.55803932e+00 1.00180873e+00 1.04901301e+02 3.61216123e-01
 8.86706448e-07 7.42942231e-07 3.16024009e-07]
2021-01-31 04:25:01,130 - pyswarms.single.local_best - INFO - Optimize for 500 iters with {'c1': 0.1, 'c2': 0.3, 'w': 0.9, 'k': 5, 'p': 2}
2021-01-31 04:25:29,293 - pyswarms.single.local_best - INFO - Optimization finished | best cost: 3507.707582624789, best pos: [1.92341600e+00 1.36925707e+00 1.10483272e+02 1.84641437e-01
 3.11749909e-07 6.23689729e-07 7.07960453e-07]
2021-01-31 04:25:29,342 - pyswarms.single.local_best - INFO - Optimize for 500 iters with {'c1': 0.1, 'c2': 0.3, 'w': 0.9, 'k': 5, 'p': 2}
2021-01-31 04:25:57,286 - pyswarms.single.local_best - INFO - Optimization finished | best cost: 3567.2519193880707, best pos: [1.34201216e+00 1.02120341e+00 1.12695356e+02 3.50811721e-01
 1.02071749e-06 1.10191516e-06 7.60037610e-07]
2021-01-31 04:25:57,333 - pyswarms.single.local_best - INFO - Optimize for 500 iters with {'c1': 0.1, 'c2': 0.3, 'w': 0.9, 'k': 5, 'p': 2}
2021-01-31 04:26:27,733 - pyswarms.single.local_best - INFO - Optimization finished | best cost: 3439.223822650013, best pos: [1.22011961e+00 8.80237513e-01 1.12504514e+02 4.37655579e-01
 6.95778135e-07 5.57351432e-07 8.95179109e-07]
2021-01-31 04:26:27,788 - pyswarms.single.local_best - INFO - Optimize for 500 iters with {'c1': 0.1, 'c2': 0.3, 'w': 0.9, 'k': 5, 'p': 2}
2021-01-31 04:26:57,959 - pyswarms.single.local_best - INFO - Optimization finished | best cost: 3491.635324270098, best pos: [1.39413796e+00 1.04115523e+00 1.10791379e+02 3.32003238e-01
 5.21036622e-07 8.71671056e-07 1.08193915e-06]
2021-01-31 04:26:58,009 - pyswarms.single.local_best - INFO - Optimize for 500 iters with {'c1': 0.1, 'c2': 0.3, 'w': 0.9, 'k': 5, 'p': 2}
2021-01-31 04:27:26,583 - pyswarms.single.local_best - INFO - Optimization finished | best cost: 3467.8169057159166, best pos: [1.32984071e+00 9.16325402e-01 1.08647004e+02 4.14400482e-01
 7.79022531e-07 3.94106704e-07 7.32477203e-07]
2021-01-31 04:27:26,632 - pyswarms.single.local_best - INFO - Optimize for 500 iters with {'c1': 0.1, 'c2': 0.3, 'w': 0.9, 'k': 5, 'p': 2}
2021-01-31 04:27:52,450 - pyswarms.single.local_best - INFO - Optimization finished | best cost: 3471.4771261610967, best pos: [1.51828454e+00 1.13436786e+00 1.14212455e+02 2.77369416e-01
 2.68967414e-07 7.20489677e-07 1.01382085e-06]
2021-01-31 04:27:52,492 - pyswarms.single.local_best - INFO - Optimize for 500 iters with {'c1': 0.1, 'c2': 0.3, 'w': 0.9, 'k': 5, 'p': 2}
2021-01-31 04:28:20,541 - pyswarms.single.local_best - INFO - Optimization finished | best cost: 3584.577614014698, best pos: [1.52197300e+00 1.13134831e+00 1.10890559e+02 2.82607021e-01
 6.02506587e-07 8.74980020e-07 9.74491562e-07]
2021-01-31 04:28:20,582 - pyswarms.single.local_best - INFO - Optimize for 500 iters with {'c1': 0.1, 'c2': 0.3, 'w': 0.9, 'k': 5, 'p': 2}
2021-01-31 04:28:47,609 - pyswarms.single.local_best - INFO - Optimization finished | best cost: 3598.985023421351, best pos: [1.44457915e+00 1.07077467e+00 1.12564503e+02 3.15226203e-01
 7.59661824e-07 4.12419022e-07 9.49689179e-07]
2021-01-31 04:28:47,658 - pyswarms.single.local_best - INFO - Optimize for 500 iters with {'c1': 0.1, 'c2': 0.3, 'w': 0.9, 'k': 5, 'p': 2}
2021-01-31 04:29:15,356 - pyswarms.single.local_best - INFO - Optimization finished | best cost: 3485.4823434379605, best pos: [1.18638014e+00 7.84258100e-01 1.07420331e+02 5.38912817e-01
 7.92848095e-07 4.54414086e-07 4.80215572e-07]
2021-01-31 04:29:15,401 - pyswarms.single.local_best - INFO - Optimize for 500 iters with {'c1': 0.1, 'c2': 0.3, 'w': 0.9, 'k': 5, 'p': 2}
2021-01-31 04:29:43,142 - pyswarms.single.local_best - INFO - Optimization finished | best cost: 3518.2096692285404, best pos: [1.51019550e+00 1.09741196e+00 1.11690682e+02 2.96831834e-01
 2.10248837e-07 8.28530302e-07 9.41269886e-07]
2021-01-31 04:29:43,190 - pyswarms.single.local_best - INFO - Optimize for 500 iters with {'c1': 0.1, 'c2': 0.3, 'w': 0.9, 'k': 5, 'p': 2}
2021-01-31 04:30:12,259 - pyswarms.single.local_best - INFO - Optimization finished | best cost: 3451.489717578723, best pos: [1.17852706e+00 8.60799992e-01 1.15409401e+02 4.45767048e-01
 6.75670706e-07 6.38109154e-07 9.47195489e-07]
2021-01-31 04:30:12,307 - pyswarms.single.local_best - INFO - Optimize for 500 iters with {'c1': 0.1, 'c2': 0.3, 'w': 0.9, 'k': 5, 'p': 2}
2021-01-31 04:30:40,146 - pyswarms.single.local_best - INFO - Optimization finished | best cost: 3417.26456304325, best pos: [1.17014270e+00 8.72893886e-01 1.11212840e+02 4.49730813e-01
 5.15119043e-07 1.07320901e-06 1.08105728e-06]
2021-01-31 04:30:40,193 - pyswarms.single.local_best - INFO - Optimize for 500 iters with {'c1': 0.1, 'c2': 0.3, 'w': 0.9, 'k': 5, 'p': 2}
2021-01-31 04:31:07,063 - pyswarms.single.local_best - INFO - Optimization finished | best cost: 3444.1798913078005, best pos: [1.18016971e+00 7.60300896e-01 1.00885248e+02 5.78793131e-01
 9.10474176e-07 7.23697546e-07 5.35636642e-07]
2021-01-31 04:31:07,109 - pyswarms.single.local_best - INFO - Optimize for 500 iters with {'c1': 0.1, 'c2': 0.3, 'w': 0.9, 'k': 5, 'p': 2}
2021-01-31 04:31:34,499 - pyswarms.single.local_best - INFO - Optimization finished | best cost: 3451.3345896637156, best pos: [1.40516259e+00 1.01237503e+00 1.09718615e+02 3.52480237e-01
 5.28024394e-07 6.97455274e-07 8.16970918e-07]
2021-01-31 04:31:34,545 - pyswarms.single.local_best - INFO - Optimize for 500 iters with {'c1': 0.1, 'c2': 0.3, 'w': 0.9, 'k': 5, 'p': 2}
2021-01-31 04:32:04,016 - pyswarms.single.local_best - INFO - Optimization finished | best cost: 3483.6817628772824, best pos: [1.15065998e+00 8.33261337e-01 1.14118374e+02 4.72282312e-01
 9.53892542e-07 6.06317751e-07 8.40200601e-07]
2021-01-31 04:32:04,061 - pyswarms.single.local_best - INFO - Optimize for 500 iters with {'c1': 0.1, 'c2': 0.3, 'w': 0.9, 'k': 5, 'p': 2}
2021-01-31 04:32:31,743 - pyswarms.single.local_best - INFO - Optimization finished | best cost: 3450.5347399288194, best pos: [1.58733142e+00 1.19012971e+00 1.12695014e+02 2.62941543e-01
 8.81360190e-07 5.77785044e-07 7.20839977e-07]
2021-01-31 04:32:31,791 - pyswarms.single.local_best - INFO - Optimize for 500 iters with {'c1': 0.1, 'c2': 0.3, 'w': 0.9, 'k': 5, 'p': 2}
2021-01-31 04:33:00,382 - pyswarms.single.local_best - INFO - Optimization finished | best cost: 3509.228241982625, best pos: [1.40176098e+00 1.03826171e+00 1.13652062e+02 3.31137922e-01
 4.97660614e-07 7.53380030e-07 9.05443819e-07]
2021-01-31 04:33:00,429 - pyswarms.single.local_best - INFO - Optimize for 500 iters with {'c1': 0.1, 'c2': 0.3, 'w': 0.9, 'k': 5, 'p': 2}
2021-01-31 04:33:29,627 - pyswarms.single.local_best - INFO - Optimization finished | best cost: 3546.6411392987197, best pos: [1.39250371e+00 1.03404969e+00 1.08751269e+02 3.40995534e-01
 8.48839700e-07 8.61810851e-07 9.97496917e-07]
2021-01-31 04:33:29,675 - pyswarms.single.local_best - INFO - Optimize for 500 iters with {'c1': 0.1, 'c2': 0.3, 'w': 0.9, 'k': 5, 'p': 2}
2021-01-31 04:33:56,473 - pyswarms.single.local_best - INFO - Optimization finished | best cost: 3501.1438923822434, best pos: [1.35454335e+00 9.89275570e-01 1.12831153e+02 3.60799354e-01
 6.06159180e-07 5.59768610e-07 9.04234983e-07]
2021-01-31 04:33:56,520 - pyswarms.single.local_best - INFO - Optimize for 500 iters with {'c1': 0.1, 'c2': 0.3, 'w': 0.9, 'k': 5, 'p': 2}
2021-01-31 04:34:24,357 - pyswarms.single.local_best - INFO - Optimization finished | best cost: 3537.158103219046, best pos: [1.38088213e+00 1.03759681e+00 1.12774358e+02 3.36498874e-01
 5.75858769e-07 4.52905114e-07 1.06640336e-06]
2021-01-31 04:34:24,405 - pyswarms.single.local_best - INFO - Optimize for 500 iters with {'c1': 0.1, 'c2': 0.3, 'w': 0.9, 'k': 5, 'p': 2}
2021-01-31 04:34:53,338 - pyswarms.single.local_best - INFO - Optimization finished | best cost: 3550.3303508838153, best pos: [1.13187285e+00 8.35032449e-01 1.11565005e+02 4.82068233e-01
 9.81112442e-07 1.04967319e-06 8.22354306e-07]
2021-01-31 04:34:53,385 - pyswarms.single.local_best - INFO - Optimize for 500 iters with {'c1': 0.1, 'c2': 0.3, 'w': 0.9, 'k': 5, 'p': 2}
2021-01-31 04:35:21,706 - pyswarms.single.local_best - INFO - Optimization finished | best cost: 3271.7437684000606, best pos: [1.37008185e+00 1.01811251e+00 1.12207901e+02 3.42199073e-01
 6.35932570e-07 6.62905371e-07 1.04557387e-06]
2021-01-31 04:35:21,756 - pyswarms.single.local_best - INFO - Optimize for 500 iters with {'c1': 0.1, 'c2': 0.3, 'w': 0.9, 'k': 5, 'p': 2}
2021-01-31 04:35:48,454 - pyswarms.single.local_best - INFO - Optimization finished | best cost: 1515.2423211573691, best pos: [1.68533664e+00 9.80631375e-01 1.06871810e+02 2.85208910e-01
 2.82882958e-06 5.70200100e-06 1.79724667e-06]
2021-01-31 04:35:48,501 - pyswarms.single.local_best - INFO - Optimize for 500 iters with {'c1': 0.1, 'c2': 0.3, 'w': 0.9, 'k': 5, 'p': 2}
2021-01-31 04:36:17,177 - pyswarms.single.local_best - INFO - Optimization finished | best cost: 1456.436579905302, best pos: [1.85458845e+00 1.08626097e+00 1.05099692e+02 2.43216847e-01
 2.91990099e-07 1.36014998e-06 3.10978213e-06]
2021-01-31 04:36:17,223 - pyswarms.single.local_best - INFO - Optimize for 500 iters with {'c1': 0.1, 'c2': 0.3, 'w': 0.9, 'k': 5, 'p': 2}
2021-01-31 04:36:44,609 - pyswarms.single.local_best - INFO - Optimization finished | best cost: 1502.1453743739887, best pos: [1.82028958e+00 1.25273054e+00 1.11984536e+02 1.63995918e-01
 3.55358500e-06 2.48264586e-06 5.16535191e-06]
2021-01-31 04:36:44,657 - pyswarms.single.local_best - INFO - Optimize for 500 iters with {'c1': 0.1, 'c2': 0.3, 'w': 0.9, 'k': 5, 'p': 2}
2021-01-31 04:37:13,187 - pyswarms.single.local_best - INFO - Optimization finished | best cost: 1514.8051402158976, best pos: [1.15020689e+00 6.81859263e-01 1.06179074e+02 5.49632605e-01
 1.42683496e-09 3.56327827e-06 3.66216245e-06]
2021-01-31 04:37:13,231 - pyswarms.single.local_best - INFO - Optimize for 500 iters with {'c1': 0.1, 'c2': 0.3, 'w': 0.9, 'k': 5, 'p': 2}
2021-01-31 04:37:39,711 - pyswarms.single.local_best - INFO - Optimization finished | best cost: 1459.1138332718674, best pos: [1.17156076e+00 7.08926815e-01 1.06963171e+02 5.17184965e-01
 2.93551973e-06 4.40135398e-06 2.48392264e-06]
2021-01-31 04:37:39,758 - pyswarms.single.local_best - INFO - Optimize for 500 iters with {'c1': 0.1, 'c2': 0.3, 'w': 0.9, 'k': 5, 'p': 2}
2021-01-31 04:38:07,877 - pyswarms.single.local_best - INFO - Optimization finished | best cost: 1496.286287579569, best pos: [1.60117025e+00 9.21762411e-01 1.05551592e+02 3.36407732e-01
 5.69872721e-06 1.13867624e-06 1.66941103e-06]
2021-01-31 04:38:07,925 - pyswarms.single.local_best - INFO - Optimize for 500 iters with {'c1': 0.1, 'c2': 0.3, 'w': 0.9, 'k': 5, 'p': 2}
2021-01-31 04:38:35,812 - pyswarms.single.local_best - INFO - Optimization finished | best cost: 1510.4013152678167, best pos: [1.42229945e+00 8.75566263e-01 1.05725099e+02 3.70657728e-01
 5.92285603e-06 5.80330813e-07 3.46775941e-06]
2021-01-31 04:38:35,859 - pyswarms.single.local_best - INFO - Optimize for 500 iters with {'c1': 0.1, 'c2': 0.3, 'w': 0.9, 'k': 5, 'p': 2}
2021-01-31 04:39:02,994 - pyswarms.single.local_best - INFO - Optimization finished | best cost: 1544.0316988869572, best pos: [1.08829793e+00 7.14673438e-01 1.12008456e+02 4.99206639e-01
 2.52702182e-06 2.63447823e-06 5.21323971e-06]
2021-01-31 04:39:03,041 - pyswarms.single.local_best - INFO - Optimize for 500 iters with {'c1': 0.1, 'c2': 0.3, 'w': 0.9, 'k': 5, 'p': 2}
2021-01-31 04:39:31,258 - pyswarms.single.local_best - INFO - Optimization finished | best cost: 1479.1580414044984, best pos: [1.42785835e+00 7.49456285e-01 1.03097250e+02 4.90384341e-01
 4.95322676e-06 1.93423097e-06 2.51054837e-07]
2021-01-31 04:39:31,302 - pyswarms.single.local_best - INFO - Optimize for 500 iters with {'c1': 0.1, 'c2': 0.3, 'w': 0.9, 'k': 5, 'p': 2}
2021-01-31 04:39:59,458 - pyswarms.single.local_best - INFO - Optimization finished | best cost: 1513.6518272270944, best pos: [1.62233722e+00 9.23837208e-01 1.04506363e+02 3.39720721e-01
 2.56530745e-06 6.75762188e-06 6.46269672e-07]
2021-01-31 04:39:59,498 - pyswarms.single.local_best - INFO - Optimize for 500 iters with {'c1': 0.1, 'c2': 0.3, 'w': 0.9, 'k': 5, 'p': 2}
2021-01-31 04:40:28,356 - pyswarms.single.local_best - INFO - Optimization finished | best cost: 1523.237407762761, best pos: [1.51477701e+00 8.70848797e-01 1.04933221e+02 3.77282873e-01
 3.71978920e-06 5.69088268e-06 5.55787142e-07]
2021-01-31 04:40:28,404 - pyswarms.single.local_best - INFO - Optimize for 500 iters with {'c1': 0.1, 'c2': 0.3, 'w': 0.9, 'k': 5, 'p': 2}
2021-01-31 04:40:56,875 - pyswarms.single.local_best - INFO - Optimization finished | best cost: 1513.4459400910248, best pos: [1.30410831e+00 9.04561991e-01 1.12882737e+02 3.37367204e-01
 1.80070131e-06 5.77615831e-07 7.26164155e-06]
2021-01-31 04:40:56,930 - pyswarms.single.local_best - INFO - Optimize for 500 iters with {'c1': 0.1, 'c2': 0.3, 'w': 0.9, 'k': 5, 'p': 2}
2021-01-31 04:41:25,125 - pyswarms.single.local_best - INFO - Optimization finished | best cost: 1545.206163695776, best pos: [1.14254448e+00 7.98026404e-01 1.09808392e+02 4.36536648e-01
 9.21423278e-07 5.05356321e-06 6.82938098e-06]
2021-01-31 04:41:25,171 - pyswarms.single.local_best - INFO - Optimize for 500 iters with {'c1': 0.1, 'c2': 0.3, 'w': 0.9, 'k': 5, 'p': 2}
2021-01-31 04:41:53,710 - pyswarms.single.local_best - INFO - Optimization finished | best cost: 1526.4577436952843, best pos: [1.12143238e+00 7.58328871e-01 1.11656043e+02 4.65245809e-01
 2.00136670e-06 4.42032862e-06 5.03806975e-06]
2021-01-31 04:41:53,755 - pyswarms.single.local_best - INFO - Optimize for 500 iters with {'c1': 0.1, 'c2': 0.3, 'w': 0.9, 'k': 5, 'p': 2}
2021-01-31 04:42:21,455 - pyswarms.single.local_best - INFO - Optimization finished | best cost: 1526.4998416833118, best pos: [1.32916110e+00 7.95312927e-01 1.06083031e+02 4.26498389e-01
 4.34565682e-07 7.78795037e-07 4.91794743e-06]
2021-01-31 04:42:21,500 - pyswarms.single.local_best - INFO - Optimize for 500 iters with {'c1': 0.1, 'c2': 0.3, 'w': 0.9, 'k': 5, 'p': 2}
2021-01-31 04:42:49,390 - pyswarms.single.local_best - INFO - Optimization finished | best cost: 1490.731240889554, best pos: [1.10893235e+00 6.38931764e-01 1.05230203e+02 6.03447064e-01
 4.48380352e-06 1.09935409e-06 3.05725902e-06]
2021-01-31 04:42:49,438 - pyswarms.single.local_best - INFO - Optimize for 500 iters with {'c1': 0.1, 'c2': 0.3, 'w': 0.9, 'k': 5, 'p': 2}
2021-01-31 04:43:16,929 - pyswarms.single.local_best - INFO - Optimization finished | best cost: 1483.275817678072, best pos: [1.31349983e+00 7.46580706e-01 1.05055654e+02 4.83143622e-01
 1.88259685e-06 3.89896052e-06 1.81056546e-06]
2021-01-31 04:43:16,978 - pyswarms.single.local_best - INFO - Optimize for 500 iters with {'c1': 0.1, 'c2': 0.3, 'w': 0.9, 'k': 5, 'p': 2}
2021-01-31 04:43:45,332 - pyswarms.single.local_best - INFO - Optimization finished | best cost: 1539.985306844259, best pos: [1.19283118e+00 7.86532383e-01 1.06631060e+02 4.50283157e-01
 1.49144579e-06 5.97404520e-06 4.79465748e-06]
2021-01-31 04:43:45,379 - pyswarms.single.local_best - INFO - Optimize for 500 iters with {'c1': 0.1, 'c2': 0.3, 'w': 0.9, 'k': 5, 'p': 2}
2021-01-31 04:44:13,524 - pyswarms.single.local_best - INFO - Optimization finished | best cost: 1483.1475414325525, best pos: [1.25038697e+00 7.55292626e-01 1.05500251e+02 4.69955392e-01
 3.39871468e-06 2.07715323e-06 3.91014456e-06]
2021-01-31 04:44:13,573 - pyswarms.single.local_best - INFO - Optimize for 500 iters with {'c1': 0.1, 'c2': 0.3, 'w': 0.9, 'k': 5, 'p': 2}
2021-01-31 04:44:41,260 - pyswarms.single.local_best - INFO - Optimization finished | best cost: 1592.2084977492464, best pos: [1.71286938e+00 1.18074532e+00 1.12070464e+02 1.94352124e-01
 3.28063463e-06 1.61574219e-06 5.21127018e-06]
2021-01-31 04:44:41,308 - pyswarms.single.local_best - INFO - Optimize for 500 iters with {'c1': 0.1, 'c2': 0.3, 'w': 0.9, 'k': 5, 'p': 2}
2021-01-31 04:45:08,997 - pyswarms.single.local_best - INFO - Optimization finished | best cost: 1563.075667280709, best pos: [1.42684544e+00 9.87710231e-01 1.14269374e+02 2.75377461e-01
 1.34512162e-06 2.46592151e-06 7.01164807e-06]
2021-01-31 04:45:09,045 - pyswarms.single.local_best - INFO - Optimize for 500 iters with {'c1': 0.1, 'c2': 0.3, 'w': 0.9, 'k': 5, 'p': 2}
2021-01-31 04:45:37,769 - pyswarms.single.local_best - INFO - Optimization finished | best cost: 1481.0034608095607, best pos: [1.53605807e+00 9.29734453e-01 1.06589842e+02 3.34994184e-01
 4.30361945e-06 3.84567429e-06 1.66057102e-06]
2021-01-31 04:45:37,817 - pyswarms.single.local_best - INFO - Optimize for 500 iters with {'c1': 0.1, 'c2': 0.3, 'w': 0.9, 'k': 5, 'p': 2}
2021-01-31 04:46:05,724 - pyswarms.single.local_best - INFO - Optimization finished | best cost: 1527.120429181813, best pos: [1.47065812e+00 8.32876978e-01 1.04387649e+02 4.06777054e-01
 2.76635233e-06 5.57989621e-07 2.69109054e-06]
2021-01-31 04:46:05,770 - pyswarms.single.local_best - INFO - Optimize for 500 iters with {'c1': 0.1, 'c2': 0.3, 'w': 0.9, 'k': 5, 'p': 2}
2021-01-31 04:46:33,477 - pyswarms.single.local_best - INFO - Optimization finished | best cost: 1553.4632446356059, best pos: [1.10154636e+00 6.79788669e-01 1.03411783e+02 5.67228794e-01
 3.71813999e-06 4.27006026e-06 3.92788567e-06]
2021-01-31 04:46:33,525 - pyswarms.single.local_best - INFO - Optimize for 500 iters with {'c1': 0.1, 'c2': 0.3, 'w': 0.9, 'k': 5, 'p': 2}
2021-01-31 04:47:01,799 - pyswarms.single.local_best - INFO - Optimization finished | best cost: 1487.5496878580007, best pos: [1.32457044e+00 7.64728027e-01 1.05261889e+02 4.62743622e-01
 6.48202493e-06 4.45491230e-06 4.18863256e-07]
2021-01-31 04:47:01,839 - pyswarms.single.local_best - INFO - Optimize for 500 iters with {'c1': 0.1, 'c2': 0.3, 'w': 0.9, 'k': 5, 'p': 2}
2021-01-31 04:47:30,277 - pyswarms.single.local_best - INFO - Optimization finished | best cost: 1556.7299397391707, best pos: [1.09540274e+00 6.60400933e-01 1.10393878e+02 5.61941575e-01
 1.91297755e-06 4.87795735e-06 1.79986672e-06]
2021-01-31 04:47:30,324 - pyswarms.single.local_best - INFO - Optimize for 500 iters with {'c1': 0.1, 'c2': 0.3, 'w': 0.9, 'k': 5, 'p': 2}
2021-01-31 04:47:58,456 - pyswarms.single.local_best - INFO - Optimization finished | best cost: 1486.7413639160143, best pos: [1.79254608e+00 1.20820103e+00 1.10247632e+02 1.87533773e-01
 2.93333305e-07 3.88250814e-06 4.63375434e-06]
2021-01-31 04:47:58,504 - pyswarms.single.local_best - INFO - Optimize for 500 iters with {'c1': 0.1, 'c2': 0.3, 'w': 0.9, 'k': 5, 'p': 2}
2021-01-31 04:48:26,197 - pyswarms.single.local_best - INFO - Optimization finished | best cost: 1532.3871679902497, best pos: [1.40583492e+00 8.80272374e-01 1.04987495e+02 3.75459552e-01
 5.89942414e-06 9.28752230e-07 3.50404691e-06]
2021-01-31 04:48:26,245 - pyswarms.single.local_best - INFO - Optimize for 500 iters with {'c1': 0.1, 'c2': 0.3, 'w': 0.9, 'k': 5, 'p': 2}
2021-01-31 04:48:53,616 - pyswarms.single.local_best - INFO - Optimization finished | best cost: 1480.3472785957604, best pos: [1.77274317e+00 1.14438612e+00 1.10930880e+02 2.04918622e-01
 3.37212142e-06 4.51217906e-06 3.17816707e-06]
2021-01-31 04:48:53,668 - pyswarms.single.local_best - INFO - Optimize for 500 iters with {'c1': 0.1, 'c2': 0.3, 'w': 0.9, 'k': 5, 'p': 2}
2021-01-31 04:49:22,280 - pyswarms.single.local_best - INFO - Optimization finished | best cost: 1474.905441840614, best pos: [1.27542061e+00 8.86904491e-01 1.11860561e+02 3.56648364e-01
 5.96393757e-06 2.73027180e-06 5.20334562e-06]
2021-01-31 04:49:22,330 - pyswarms.single.local_best - INFO - Optimize for 500 iters with {'c1': 0.1, 'c2': 0.3, 'w': 0.9, 'k': 5, 'p': 2}
2021-01-31 04:49:49,799 - pyswarms.single.local_best - INFO - Optimization finished | best cost: 1455.1663276262448, best pos: [1.57166236e+00 1.08126305e+00 1.10960638e+02 2.40316384e-01
 4.23043403e-06 2.86176449e-06 4.97467719e-06]
2021-01-31 04:49:49,853 - pyswarms.single.local_best - INFO - Optimize for 500 iters with {'c1': 0.1, 'c2': 0.3, 'w': 0.9, 'k': 5, 'p': 2}
2021-01-31 04:50:17,731 - pyswarms.single.local_best - INFO - Optimization finished | best cost: 1492.6281661368664, best pos: [1.66376683e+00 9.89068414e-01 1.06900124e+02 2.88413607e-01
 3.88393480e-07 1.04030028e-06 3.49098053e-06]
2021-01-31 04:50:17,781 - pyswarms.single.local_best - INFO - Optimize for 500 iters with {'c1': 0.1, 'c2': 0.3, 'w': 0.9, 'k': 5, 'p': 2}
2021-01-31 04:50:45,526 - pyswarms.single.local_best - INFO - Optimization finished | best cost: 1513.816185102366, best pos: [1.71829294e+00 1.14535595e+00 1.11158010e+02 2.13376291e-01
 2.72725219e-06 4.06700748e-06 3.56561207e-06]
2021-01-31 04:50:45,582 - pyswarms.single.local_best - INFO - Optimize for 500 iters with {'c1': 0.1, 'c2': 0.3, 'w': 0.9, 'k': 5, 'p': 2}
2021-01-31 04:51:13,906 - pyswarms.single.local_best - INFO - Optimization finished | best cost: 1514.07120733524, best pos: [1.63254779e+00 1.10323619e+00 1.12038857e+02 2.27223219e-01
 2.77341550e-06 3.24386393e-06 4.45373165e-06]
2021-01-31 04:51:13,947 - pyswarms.single.local_best - INFO - Optimize for 500 iters with {'c1': 0.1, 'c2': 0.3, 'w': 0.9, 'k': 5, 'p': 2}
2021-01-31 04:51:41,146 - pyswarms.single.local_best - INFO - Optimization finished | best cost: 1521.4014596415957, best pos: [1.43801214e+00 9.57768962e-01 1.10346219e+02 3.17193490e-01
 2.33349213e-06 6.61584910e-07 4.75603390e-06]
2021-01-31 04:51:41,197 - pyswarms.single.local_best - INFO - Optimize for 500 iters with {'c1': 0.1, 'c2': 0.3, 'w': 0.9, 'k': 5, 'p': 2}
2021-01-31 04:52:10,232 - pyswarms.single.local_best - INFO - Optimization finished | best cost: 1480.9156925644725, best pos: [1.08313573e+00 7.25355349e-01 1.10619170e+02 4.99446676e-01
 2.98199527e-07 3.21453772e-06 6.19088113e-06]
2021-01-31 04:52:10,278 - pyswarms.single.local_best - INFO - Optimize for 500 iters with {'c1': 0.1, 'c2': 0.3, 'w': 0.9, 'k': 5, 'p': 2}
2021-01-31 04:52:37,780 - pyswarms.single.local_best - INFO - Optimization finished | best cost: 1504.7373448306473, best pos: [1.18697673e+00 8.31942416e-01 1.13870655e+02 3.90147525e-01
 6.15378029e-06 4.84268581e-06 5.26615077e-06]
2021-01-31 04:52:37,830 - pyswarms.single.local_best - INFO - Optimize for 500 iters with {'c1': 0.1, 'c2': 0.3, 'w': 0.9, 'k': 5, 'p': 2}
2021-01-31 04:53:06,154 - pyswarms.single.local_best - INFO - Optimization finished | best cost: 1556.9688925211128, best pos: [1.13174588e+00 7.45226056e-01 1.10390598e+02 4.78136247e-01
 3.26860484e-06 1.86876689e-06 5.13385293e-06]
2021-01-31 04:53:06,200 - pyswarms.single.local_best - INFO - Optimize for 500 iters with {'c1': 0.1, 'c2': 0.3, 'w': 0.9, 'k': 5, 'p': 2}
2021-01-31 04:53:33,103 - pyswarms.single.local_best - INFO - Optimization finished | best cost: 1527.4793411722499, best pos: [1.58807826e+00 1.03312119e+00 1.07747963e+02 2.70631848e-01
 1.55636265e-06 6.50079437e-06 3.53802989e-06]
2021-01-31 04:53:33,143 - pyswarms.single.local_best - INFO - Optimize for 500 iters with {'c1': 0.1, 'c2': 0.3, 'w': 0.9, 'k': 5, 'p': 2}
2021-01-31 04:54:01,102 - pyswarms.single.local_best - INFO - Optimization finished | best cost: 1442.9236737752576, best pos: [1.61755292e+00 8.63964096e-01 1.03002891e+02 3.88052454e-01
 2.78987335e-06 4.16763173e-06 3.61300274e-07]
2021-01-31 04:54:01,144 - pyswarms.single.local_best - INFO - Optimize for 500 iters with {'c1': 0.1, 'c2': 0.3, 'w': 0.9, 'k': 5, 'p': 2}
2021-01-31 04:54:29,368 - pyswarms.single.local_best - INFO - Optimization finished | best cost: 1548.8599112482227, best pos: [1.04074893e+00 6.54203544e-01 1.05302065e+02 5.94250005e-01
 3.05318793e-06 1.87356028e-06 5.74580325e-06]
2021-01-31 04:54:29,418 - pyswarms.single.local_best - INFO - Optimize for 500 iters with {'c1': 0.1, 'c2': 0.3, 'w': 0.9, 'k': 5, 'p': 2}
2021-01-31 04:54:57,040 - pyswarms.single.local_best - INFO - Optimization finished | best cost: 1451.1314018259407, best pos: [1.83529394e+00 1.12004078e+00 1.05352863e+02 2.27889749e-01
 1.40050090e-06 2.19285049e-06 3.52740692e-06]
2021-01-31 04:54:57,083 - pyswarms.single.local_best - INFO - Optimize for 500 iters with {'c1': 0.1, 'c2': 0.3, 'w': 0.9, 'k': 5, 'p': 2}
2021-01-31 04:55:24,920 - pyswarms.single.local_best - INFO - Optimization finished | best cost: 1456.673648315735, best pos: [1.65535742e+00 9.56224040e-01 1.05218249e+02 3.18794313e-01
 8.70327136e-07 2.55391671e-06 2.34784643e-06]
2021-01-31 04:55:24,966 - pyswarms.single.local_best - INFO - Optimize for 500 iters with {'c1': 0.1, 'c2': 0.3, 'w': 0.9, 'k': 5, 'p': 2}
2021-01-31 04:55:51,842 - pyswarms.single.local_best - INFO - Optimization finished | best cost: 1524.4228742279229, best pos: [1.73794302e+00 9.56189238e-01 1.04721672e+02 3.24082203e-01
 2.34417126e-06 3.76988118e-06 6.75849810e-07]
2021-01-31 04:55:51,890 - pyswarms.single.local_best - INFO - Optimize for 500 iters with {'c1': 0.1, 'c2': 0.3, 'w': 0.9, 'k': 5, 'p': 2}
2021-01-31 04:56:19,225 - pyswarms.single.local_best - INFO - Optimization finished | best cost: 1497.0584873171692, best pos: [1.96886072e+00 1.37072222e+00 1.15950220e+02 1.19595697e-01
 6.26460198e-06 3.23413598e-06 4.15489270e-06]
2021-01-31 04:56:19,274 - pyswarms.single.local_best - INFO - Optimize for 500 iters with {'c1': 0.1, 'c2': 0.3, 'w': 0.9, 'k': 5, 'p': 2}
2021-01-31 04:56:48,772 - pyswarms.single.local_best - INFO - Optimization finished | best cost: 1505.0642370646192, best pos: [1.83269766e+00 1.11219881e+00 1.06604104e+02 2.36537728e-01
 5.58914851e-06 1.89893345e-06 1.76903599e-06]
2021-01-31 04:56:48,821 - pyswarms.single.local_best - INFO - Optimize for 500 iters with {'c1': 0.1, 'c2': 0.3, 'w': 0.9, 'k': 5, 'p': 2}
2021-01-31 04:57:15,657 - pyswarms.single.local_best - INFO - Optimization finished | best cost: 1465.3782144825682, best pos: [1.63993371e+00 1.13874056e+00 1.11256823e+02 2.18712562e-01
 6.07220316e-06 5.26206510e-06 3.69664172e-06]
2021-01-31 04:57:15,704 - pyswarms.single.local_best - INFO - Optimize for 500 iters with {'c1': 0.1, 'c2': 0.3, 'w': 0.9, 'k': 5, 'p': 2}
2021-01-31 04:57:43,340 - pyswarms.single.local_best - INFO - Optimization finished | best cost: 1516.9131217634174, best pos: [1.86737730e+00 1.22105841e+00 1.04596220e+02 1.92380555e-01
 4.39054805e-06 3.84784007e-06 3.88260359e-06]
2021-01-31 04:57:43,389 - pyswarms.single.local_best - INFO - Optimize for 500 iters with {'c1': 0.1, 'c2': 0.3, 'w': 0.9, 'k': 5, 'p': 2}
2021-01-31 04:58:11,416 - pyswarms.single.local_best - INFO - Optimization finished | best cost: 1606.7021342340024, best pos: [1.74324178e+00 1.24232323e+00 1.14045584e+02 1.69884204e-01
 4.09891480e-06 1.61973066e-06 5.68996385e-06]
2021-01-31 04:58:11,465 - pyswarms.single.local_best - INFO - Optimize for 500 iters with {'c1': 0.1, 'c2': 0.3, 'w': 0.9, 'k': 5, 'p': 2}
2021-01-31 04:58:38,390 - pyswarms.single.local_best - INFO - Optimization finished | best cost: 1581.3442557512096, best pos: [1.45518018e+00 8.61619286e-01 1.04687959e+02 3.83979533e-01
 2.52841359e-06 1.80871274e-06 3.17017114e-06]
2021-01-31 04:58:38,439 - pyswarms.single.local_best - INFO - Optimize for 500 iters with {'c1': 0.1, 'c2': 0.3, 'w': 0.9, 'k': 5, 'p': 2}
2021-01-31 04:59:06,842 - pyswarms.single.local_best - INFO - Optimization finished | best cost: 1443.0857114702967, best pos: [1.76444766e+00 1.06195704e+00 1.05084020e+02 2.49341164e-01
 6.87404549e-07 3.12097746e-06 3.78765248e-06]
2021-01-31 04:59:06,895 - pyswarms.single.local_best - INFO - Optimize for 500 iters with {'c1': 0.1, 'c2': 0.3, 'w': 0.9, 'k': 5, 'p': 2}
2021-01-31 04:59:33,734 - pyswarms.single.local_best - INFO - Optimization finished | best cost: 1558.0101803702178, best pos: [1.51018703e+00 9.50559703e-01 1.07654782e+02 3.15712305e-01
 3.11115901e-06 5.28123577e-06 2.76331022e-06]
2021-01-31 04:59:33,780 - pyswarms.single.local_best - INFO - Optimize for 500 iters with {'c1': 0.1, 'c2': 0.3, 'w': 0.9, 'k': 5, 'p': 2}
2021-01-31 05:00:05,328 - pyswarms.single.local_best - INFO - Optimization finished | best cost: 1468.625518903965, best pos: [1.25142517e+00 8.00957277e-01 1.12219895e+02 4.16135417e-01
 3.44540638e-06 4.36613366e-06 2.61690077e-06]
2021-01-31 05:00:05,369 - pyswarms.single.local_best - INFO - Optimize for 500 iters with {'c1': 0.1, 'c2': 0.3, 'w': 0.9, 'k': 5, 'p': 2}
2021-01-31 05:00:41,170 - pyswarms.single.local_best - INFO - Optimization finished | best cost: 1544.8757462153164, best pos: [1.59075653e+00 1.07866862e+00 1.11515413e+02 2.39012012e-01
 2.54467252e-06 3.31562454e-06 4.88870836e-06]
2021-01-31 05:00:41,218 - pyswarms.single.local_best - INFO - Optimize for 500 iters with {'c1': 0.1, 'c2': 0.3, 'w': 0.9, 'k': 5, 'p': 2}
2021-01-31 05:01:17,725 - pyswarms.single.local_best - INFO - Optimization finished | best cost: 1504.5149965489113, best pos: [1.90610254e+00 1.12695610e+00 1.03745379e+02 2.27642985e-01
 2.58529957e-06 1.09926476e-06 3.12941086e-06]
2021-01-31 05:01:17,773 - pyswarms.single.local_best - INFO - Optimize for 500 iters with {'c1': 0.1, 'c2': 0.3, 'w': 0.9, 'k': 5, 'p': 2}
2021-01-31 05:01:54,820 - pyswarms.single.local_best - INFO - Optimization finished | best cost: 1538.0173976365838, best pos: [1.53544078e+00 9.25118367e-01 1.04085522e+02 3.40562544e-01
 3.52371337e-06 4.54332944e-06 2.42483876e-06]
2021-01-31 05:01:54,858 - pyswarms.single.local_best - INFO - Optimize for 500 iters with {'c1': 0.1, 'c2': 0.3, 'w': 0.9, 'k': 5, 'p': 2}
2021-01-31 05:02:30,881 - pyswarms.single.local_best - INFO - Optimization finished | best cost: 1458.0343355815135, best pos: [1.50159144e+00 9.74818154e-01 1.07112873e+02 3.03750667e-01
 5.69562875e-06 3.73449489e-06 3.49649698e-06]
2021-01-31 05:02:30,926 - pyswarms.single.local_best - INFO - Optimize for 500 iters with {'c1': 0.1, 'c2': 0.3, 'w': 0.9, 'k': 5, 'p': 2}
2021-01-31 05:03:00,845 - pyswarms.single.local_best - INFO - Optimization finished | best cost: 1518.0618873999106, best pos: [1.42108988e+00 9.77113143e-01 1.11260468e+02 2.97233387e-01
 3.65007309e-06 3.56633470e-06 5.12971538e-06]
2021-01-31 05:03:00,893 - pyswarms.single.local_best - INFO - Optimize for 500 iters with {'c1': 0.1, 'c2': 0.3, 'w': 0.9, 'k': 5, 'p': 2}
2021-01-31 05:03:26,945 - pyswarms.single.local_best - INFO - Optimization finished | best cost: 1482.075148426395, best pos: [9.47474741e-01 6.17420004e-01 1.10074026e+02 6.16287171e-01
 8.76807120e-07 5.25787328e-06 6.32967915e-06]
2021-01-31 05:03:26,989 - pyswarms.single.local_best - INFO - Optimize for 500 iters with {'c1': 0.1, 'c2': 0.3, 'w': 0.9, 'k': 5, 'p': 2}
2021-01-31 05:03:55,362 - pyswarms.single.local_best - INFO - Optimization finished | best cost: 1640.17657133844, best pos: [1.57696644e+00 9.02966677e-01 1.04116263e+02 3.39965240e-01
 2.46089098e-06 3.32877563e-06 2.89821481e-06]
2021-01-31 05:03:55,402 - pyswarms.single.local_best - INFO - Optimize for 500 iters with {'c1': 0.1, 'c2': 0.3, 'w': 0.9, 'k': 5, 'p': 2}
2021-01-31 05:04:23,132 - pyswarms.single.local_best - INFO - Optimization finished | best cost: 1473.7587908196574, best pos: [1.57303720e+00 1.02847632e+00 1.10024007e+02 2.68033464e-01
 2.88196078e-07 7.27339955e-06 3.39691871e-06]
2021-01-31 05:04:23,179 - pyswarms.single.local_best - INFO - Optimize for 500 iters with {'c1': 0.1, 'c2': 0.3, 'w': 0.9, 'k': 5, 'p': 2}
2021-01-31 05:04:49,683 - pyswarms.single.local_best - INFO - Optimization finished | best cost: 1543.501863711193, best pos: [1.30588598e+00 8.80636640e-01 1.09724134e+02 3.54601962e-01
 4.72520570e-06 6.49322718e-06 4.82828025e-06]
2021-01-31 05:04:49,723 - pyswarms.single.local_best - INFO - Optimize for 500 iters with {'c1': 0.1, 'c2': 0.3, 'w': 0.9, 'k': 5, 'p': 2}
2021-01-31 05:05:18,438 - pyswarms.single.local_best - INFO - Optimization finished | best cost: 1468.4142114829847, best pos: [9.44901869e-01 6.24919939e-01 1.14886082e+02 5.93201705e-01
 4.71185089e-06 5.15026320e-06 3.90603679e-06]
2021-01-31 05:05:18,485 - pyswarms.single.local_best - INFO - Optimize for 500 iters with {'c1': 0.1, 'c2': 0.3, 'w': 0.9, 'k': 5, 'p': 2}
2021-01-31 05:05:46,727 - pyswarms.single.local_best - INFO - Optimization finished | best cost: 1513.1666856280854, best pos: [1.35912232e+00 8.19817695e-01 1.08524041e+02 4.02975978e-01
 5.02143618e-07 4.58955449e-06 2.73690934e-06]
2021-01-31 05:05:46,775 - pyswarms.single.local_best - INFO - Optimize for 500 iters with {'c1': 0.1, 'c2': 0.3, 'w': 0.9, 'k': 5, 'p': 2}
2021-01-31 05:06:14,854 - pyswarms.single.local_best - INFO - Optimization finished | best cost: 1454.9496175351885, best pos: [1.73038099e+00 9.72732693e-01 1.04951504e+02 3.00270862e-01
 3.62330463e-06 2.78081936e-06 1.65850838e-06]
2021-01-31 05:06:14,903 - pyswarms.single.local_best - INFO - Optimize for 500 iters with {'c1': 0.1, 'c2': 0.3, 'w': 0.9, 'k': 5, 'p': 2}
2021-01-31 05:06:42,183 - pyswarms.single.local_best - INFO - Optimization finished | best cost: 1517.2587799551186, best pos: [1.49355628e+00 9.25532588e-01 1.08100959e+02 3.29703075e-01
 1.76213408e-06 3.17319808e-06 3.25012239e-06]
2021-01-31 05:06:42,239 - pyswarms.single.local_best - INFO - Optimize for 500 iters with {'c1': 0.1, 'c2': 0.3, 'w': 0.9, 'k': 5, 'p': 2}
2021-01-31 05:07:10,069 - pyswarms.single.local_best - INFO - Optimization finished | best cost: 1452.212947500898, best pos: [1.26475156e+00 9.11156826e-01 1.14859871e+02 3.34483648e-01
 2.68415875e-06 4.41262718e-06 6.88375371e-06]
2021-01-31 05:07:10,117 - pyswarms.single.local_best - INFO - Optimize for 500 iters with {'c1': 0.1, 'c2': 0.3, 'w': 0.9, 'k': 5, 'p': 2}
2021-01-31 05:07:38,733 - pyswarms.single.local_best - INFO - Optimization finished | best cost: 1491.6953139777795, best pos: [1.61764638e+00 1.05056432e+00 1.10767763e+02 2.51832157e-01
 3.17357241e-06 4.36932829e-06 3.39001425e-06]
2021-01-31 05:07:38,774 - pyswarms.single.local_best - INFO - Optimize for 500 iters with {'c1': 0.1, 'c2': 0.3, 'w': 0.9, 'k': 5, 'p': 2}
2021-01-31 05:08:06,822 - pyswarms.single.local_best - INFO - Optimization finished | best cost: 1474.2369806988827, best pos: [1.78038603e+00 1.29083914e+00 1.10532303e+02 1.64613426e-01
 5.82104598e-06 2.94260060e-06 5.59484816e-06]
2021-01-31 05:08:06,872 - pyswarms.single.local_best - INFO - Optimize for 500 iters with {'c1': 0.1, 'c2': 0.3, 'w': 0.9, 'k': 5, 'p': 2}
2021-01-31 05:08:35,240 - pyswarms.single.local_best - INFO - Optimization finished | best cost: 1490.3404877431014, best pos: [1.13319726e+00 7.46889742e-01 1.12756849e+02 4.64354225e-01
 7.36928100e-07 6.12933522e-06 4.01631761e-06]
2021-01-31 05:08:35,297 - pyswarms.single.local_best - INFO - Optimize for 500 iters with {'c1': 0.1, 'c2': 0.3, 'w': 0.9, 'k': 5, 'p': 2}
2021-01-31 05:09:02,602 - pyswarms.single.local_best - INFO - Optimization finished | best cost: 1556.652276846347, best pos: [1.88187841e+00 1.27485848e+00 1.07654437e+02 1.67130454e-01
 3.19772632e-06 1.26548114e-06 5.15423707e-06]
2021-01-31 05:09:02,644 - pyswarms.single.local_best - INFO - Optimize for 500 iters with {'c1': 0.1, 'c2': 0.3, 'w': 0.9, 'k': 5, 'p': 2}
2021-01-31 05:09:29,961 - pyswarms.single.local_best - INFO - Optimization finished | best cost: 1536.9873394334425, best pos: [1.66630252e+00 1.13516971e+00 1.11543628e+02 2.11046091e-01
 1.75927264e-06 4.79722687e-06 5.02446226e-06]
2021-01-31 05:09:30,017 - pyswarms.single.local_best - INFO - Optimize for 500 iters with {'c1': 0.1, 'c2': 0.3, 'w': 0.9, 'k': 5, 'p': 2}
2021-01-31 05:09:57,401 - pyswarms.single.local_best - INFO - Optimization finished | best cost: 1517.5475799759806, best pos: [1.01717844e+00 7.25781140e-01 1.12335085e+02 5.11361607e-01
 2.34754950e-06 3.89606084e-06 6.91708054e-06]
2021-01-31 05:09:57,450 - pyswarms.single.local_best - INFO - Optimize for 500 iters with {'c1': 0.1, 'c2': 0.3, 'w': 0.9, 'k': 5, 'p': 2}
2021-01-31 05:10:25,019 - pyswarms.single.local_best - INFO - Optimization finished | best cost: 1460.1042053234219, best pos: [1.40140154e+00 8.89532118e-01 1.10221396e+02 3.40256144e-01
 3.06298774e-06 3.19726077e-06 4.04985342e-06]
2021-01-31 05:10:25,064 - pyswarms.single.local_best - INFO - Optimize for 500 iters with {'c1': 0.1, 'c2': 0.3, 'w': 0.9, 'k': 5, 'p': 2}
2021-01-31 05:10:52,120 - pyswarms.single.local_best - INFO - Optimization finished | best cost: 1507.3928911498494, best pos: [1.33692663e+00 7.66125055e-01 1.03892977e+02 4.75191654e-01
 4.33532978e-06 2.91874119e-06 1.30394291e-06]
2021-01-31 05:10:52,176 - pyswarms.single.local_best - INFO - Optimize for 500 iters with {'c1': 0.1, 'c2': 0.3, 'w': 0.9, 'k': 5, 'p': 2}
2021-01-31 05:11:21,216 - pyswarms.single.local_best - INFO - Optimization finished | best cost: 1487.1364617153838, best pos: [1.52727565e+00 1.07589317e+00 1.11357290e+02 2.38921678e-01
 4.79893432e-06 3.32025132e-06 6.43752640e-06]
2021-01-31 05:11:21,260 - pyswarms.single.local_best - INFO - Optimize for 500 iters with {'c1': 0.1, 'c2': 0.3, 'w': 0.9, 'k': 5, 'p': 2}
2021-01-31 05:11:50,417 - pyswarms.single.local_best - INFO - Optimization finished | best cost: 1468.1912544350025, best pos: [1.44010991e+00 7.79412713e-01 1.03355725e+02 4.58222864e-01
 2.63742015e-06 1.22682069e-06 1.76550090e-06]
2021-01-31 05:11:50,466 - pyswarms.single.local_best - INFO - Optimize for 500 iters with {'c1': 0.1, 'c2': 0.3, 'w': 0.9, 'k': 5, 'p': 2}
2021-01-31 05:12:17,526 - pyswarms.single.local_best - INFO - Optimization finished | best cost: 1464.7567102614776, best pos: [1.47102529e+00 9.39838815e-01 1.09799048e+02 3.15015673e-01
 2.92106700e-06 1.06730321e-06 4.29717928e-06]
2021-01-31 05:12:17,575 - pyswarms.single.local_best - INFO - Optimize for 500 iters with {'c1': 0.1, 'c2': 0.3, 'w': 0.9, 'k': 5, 'p': 2}
2021-01-31 05:12:46,037 - pyswarms.single.local_best - INFO - Optimization finished | best cost: 1639.6946295420762, best pos: [1.64491130e+00 1.15862404e+00 1.13985220e+02 1.97942350e-01
 5.53213843e-06 2.34419062e-06 5.71632917e-06]
2021-01-31 05:12:46,081 - pyswarms.single.local_best - INFO - Optimize for 500 iters with {'c1': 0.1, 'c2': 0.3, 'w': 0.9, 'k': 5, 'p': 2}
2021-01-31 05:13:13,544 - pyswarms.single.local_best - INFO - Optimization finished | best cost: 1493.5455703665712, best pos: [1.38176258e+00 9.57315159e-01 1.12104065e+02 3.07633806e-01
 3.88568692e-06 2.39748414e-06 5.42073518e-06]
2021-01-31 05:13:13,593 - pyswarms.single.local_best - INFO - Optimize for 500 iters with {'c1': 0.1, 'c2': 0.3, 'w': 0.9, 'k': 5, 'p': 2}
2021-01-31 05:13:39,663 - pyswarms.single.local_best - INFO - Optimization finished | best cost: 1523.9652921283177, best pos: [1.45766303e+00 1.00450132e+00 1.11489694e+02 2.83967042e-01
 3.82387297e-06 7.28810100e-06 3.77585016e-06]
2021-01-31 05:13:39,711 - pyswarms.single.local_best - INFO - Optimize for 500 iters with {'c1': 0.1, 'c2': 0.3, 'w': 0.9, 'k': 5, 'p': 2}
2021-01-31 05:14:07,299 - pyswarms.single.local_best - INFO - Optimization finished | best cost: 1477.850885063245, best pos: [1.84274756e+00 1.12092598e+00 1.06433550e+02 2.25695821e-01
 1.97094521e-06 2.63480127e-06 2.95074061e-06]
2021-01-31 05:14:07,347 - pyswarms.single.local_best - INFO - Optimize for 500 iters with {'c1': 0.1, 'c2': 0.3, 'w': 0.9, 'k': 5, 'p': 2}
2021-01-31 05:14:34,299 - pyswarms.single.local_best - INFO - Optimization finished | best cost: 1520.9679120447317, best pos: [1.10942721e+00 6.66226220e-01 1.06043012e+02 5.73065588e-01
 3.36932529e-07 2.53020406e-06 4.36250258e-06]
2021-01-31 05:14:34,347 - pyswarms.single.local_best - INFO - Optimize for 500 iters with {'c1': 0.1, 'c2': 0.3, 'w': 0.9, 'k': 5, 'p': 2}
2021-01-31 05:15:02,862 - pyswarms.single.local_best - INFO - Optimization finished | best cost: 1488.7594189837816, best pos: [9.91176685e-01 7.05041877e-01 1.14872488e+02 5.05404343e-01
 6.06362578e-06 5.18618076e-06 6.90300898e-06]
2021-01-31 05:15:02,909 - pyswarms.single.local_best - INFO - Optimize for 500 iters with {'c1': 0.1, 'c2': 0.3, 'w': 0.9, 'k': 5, 'p': 2}
2021-01-31 05:15:29,952 - pyswarms.single.local_best - INFO - Optimization finished | best cost: 1484.2125082971859, best pos: [1.37128725e+00 7.86175692e-01 1.04674093e+02 4.53403781e-01
 2.52441667e-06 3.55615820e-07 2.85823939e-06]
2021-01-31 05:15:30,003 - pyswarms.single.local_best - INFO - Optimize for 500 iters with {'c1': 0.1, 'c2': 0.3, 'w': 0.9, 'k': 5, 'p': 2}
2021-01-31 05:15:56,291 - pyswarms.single.local_best - INFO - Optimization finished | best cost: 1461.1800689280258, best pos: [1.54412737e+00 8.87952207e-01 1.06090008e+02 3.54433672e-01
 3.02507888e-06 4.97879202e-06 1.21431136e-06]
2021-01-31 05:15:56,338 - pyswarms.single.local_best - INFO - Optimize for 500 iters with {'c1': 0.1, 'c2': 0.3, 'w': 0.9, 'k': 5, 'p': 2}
2021-01-31 05:16:24,933 - pyswarms.single.local_best - INFO - Optimization finished | best cost: 1502.4840287891827, best pos: [1.73199888e+00 1.18021410e+00 1.12447659e+02 2.00171579e-01
 4.58271140e-06 4.80012308e-06 3.16473696e-06]
2021-01-31 05:16:24,982 - pyswarms.single.local_best - INFO - Optimize for 500 iters with {'c1': 0.1, 'c2': 0.3, 'w': 0.9, 'k': 5, 'p': 2}
2021-01-31 05:16:51,676 - pyswarms.single.local_best - INFO - Optimization finished | best cost: 1510.4556988978609, best pos: [1.51404951e+00 1.02106478e+00 1.10734390e+02 2.73696013e-01
 1.78565765e-06 4.10381736e-06 4.53576062e-06]
2021-01-31 05:16:51,725 - pyswarms.single.local_best - INFO - Optimize for 500 iters with {'c1': 0.1, 'c2': 0.3, 'w': 0.9, 'k': 5, 'p': 2}
2021-01-31 05:17:20,340 - pyswarms.single.local_best - INFO - Optimization finished | best cost: 1504.0045107972232, best pos: [1.34414761e+00 7.69001116e-01 1.04420253e+02 4.61103785e-01
 6.23968718e-06 3.82583311e-06 7.62828859e-07]
2021-01-31 05:17:20,389 - pyswarms.single.local_best - INFO - Optimize for 500 iters with {'c1': 0.1, 'c2': 0.3, 'w': 0.9, 'k': 5, 'p': 2}
2021-01-31 05:17:47,740 - pyswarms.single.local_best - INFO - Optimization finished | best cost: 1460.9463500785298, best pos: [1.49971449e+00 8.88248803e-01 1.05446496e+02 3.64092652e-01
 6.46851679e-07 3.10002920e-06 2.84591388e-06]
2021-01-31 05:17:47,781 - pyswarms.single.local_best - INFO - Optimize for 500 iters with {'c1': 0.1, 'c2': 0.3, 'w': 0.9, 'k': 5, 'p': 2}
2021-01-31 05:18:16,404 - pyswarms.single.local_best - INFO - Optimization finished | best cost: 1478.7399389581428, best pos: [1.92021789e+00 1.13168329e+00 1.05737195e+02 2.16352993e-01
 1.04068920e-06 4.72393324e-06 2.49679675e-06]
2021-01-31 05:18:16,449 - pyswarms.single.local_best - INFO - Optimize for 500 iters with {'c1': 0.1, 'c2': 0.3, 'w': 0.9, 'k': 5, 'p': 2}
2021-01-31 05:18:44,794 - pyswarms.single.local_best - INFO - Optimization finished | best cost: 1523.943385141844, best pos: [1.34101471e+00 9.25516509e-01 1.12190857e+02 3.30496127e-01
 4.33408149e-06 3.56499771e-06 4.79684308e-06]
2021-01-31 05:18:44,841 - pyswarms.single.local_best - INFO - Optimize for 500 iters with {'c1': 0.1, 'c2': 0.3, 'w': 0.9, 'k': 5, 'p': 2}
2021-01-31 05:19:12,458 - pyswarms.single.local_best - INFO - Optimization finished | best cost: 1479.4824844847376, best pos: [1.17465164e+00 7.97526624e-01 1.11277375e+02 4.20149221e-01
 1.02902175e-06 4.11917276e-06 6.65115913e-06]
2021-01-31 05:19:12,505 - pyswarms.single.local_best - INFO - Optimize for 500 iters with {'c1': 0.1, 'c2': 0.3, 'w': 0.9, 'k': 5, 'p': 2}
2021-01-31 05:19:40,669 - pyswarms.single.local_best - INFO - Optimization finished | best cost: 1484.6579479179638, best pos: [1.33526046e+00 8.52307979e-01 1.07212675e+02 3.89884970e-01
 2.92402781e-06 2.13899264e-06 4.13137682e-06]
2021-01-31 05:19:40,717 - pyswarms.single.local_best - INFO - Optimize for 500 iters with {'c1': 0.1, 'c2': 0.3, 'w': 0.9, 'k': 5, 'p': 2}
2021-01-31 05:20:09,069 - pyswarms.single.local_best - INFO - Optimization finished | best cost: 1501.371900682418, best pos: [9.87319517e-01 6.54472618e-01 1.10450487e+02 5.80294122e-01
 3.06768011e-06 3.51476902e-06 5.52614468e-06]
2021-01-31 05:20:09,117 - pyswarms.single.local_best - INFO - Optimize for 500 iters with {'c1': 0.1, 'c2': 0.3, 'w': 0.9, 'k': 5, 'p': 2}
2021-01-31 05:20:37,070 - pyswarms.single.local_best - INFO - Optimization finished | best cost: 1524.8569060227314, best pos: [1.40390798e+00 9.24470255e-01 1.10310890e+02 3.26479140e-01
 2.61041548e-06 3.89171924e-06 4.36816724e-06]
2021-01-31 05:20:37,119 - pyswarms.single.local_best - INFO - Optimize for 500 iters with {'c1': 0.1, 'c2': 0.3, 'w': 0.9, 'k': 5, 'p': 2}
2021-01-31 05:21:05,050 - pyswarms.single.local_best - INFO - Optimization finished | best cost: 1450.4460029083361, best pos: [1.33029473e+00 6.81213724e-01 1.04871084e+02 5.38437796e-01
 3.13390351e-06 3.27936922e-06 1.14871589e-07]
2021-01-31 05:21:05,097 - pyswarms.single.local_best - INFO - Optimize for 500 iters with {'c1': 0.1, 'c2': 0.3, 'w': 0.9, 'k': 5, 'p': 2}
2021-01-31 05:21:32,586 - pyswarms.single.local_best - INFO - Optimization finished | best cost: 1579.43427803792, best pos: [1.61351757e+00 9.86714594e-01 1.07349503e+02 2.94922117e-01
 4.14432039e-06 5.56541306e-06 1.63987753e-06]
2021-01-31 05:21:32,637 - pyswarms.single.local_best - INFO - Optimize for 500 iters with {'c1': 0.1, 'c2': 0.3, 'w': 0.9, 'k': 5, 'p': 2}
2021-01-31 05:22:00,578 - pyswarms.single.local_best - INFO - Optimization finished | best cost: 1464.8050908364437, best pos: [1.26974357e+00 8.25782757e-01 1.11558242e+02 3.99736327e-01
 3.41605720e-06 3.51413421e-06 3.35860253e-06]
2021-01-31 05:22:00,624 - pyswarms.single.local_best - INFO - Optimize for 500 iters with {'c1': 0.1, 'c2': 0.3, 'w': 0.9, 'k': 5, 'p': 2}
2021-01-31 05:22:28,318 - pyswarms.single.local_best - INFO - Optimization finished | best cost: 1479.4607854354458, best pos: [1.54115573e+00 1.03854700e+00 1.06838323e+02 2.73482319e-01
 2.95318852e-06 3.76199944e-06 4.95457757e-06]
2021-01-31 05:22:28,374 - pyswarms.single.local_best - INFO - Optimize for 500 iters with {'c1': 0.1, 'c2': 0.3, 'w': 0.9, 'k': 5, 'p': 2}
2021-01-31 05:22:54,715 - pyswarms.single.local_best - INFO - Optimization finished | best cost: 2391.941918046515, best pos: [1.70307683e+00 1.32234897e+00 1.12523912e+02 2.49749718e-01
 7.29541284e-07 7.33212091e-07 5.32692997e-07]
2021-01-31 05:22:54,762 - pyswarms.single.local_best - INFO - Optimize for 500 iters with {'c1': 0.1, 'c2': 0.3, 'w': 0.9, 'k': 5, 'p': 2}
2021-01-31 05:23:22,443 - pyswarms.single.local_best - INFO - Optimization finished | best cost: 2371.6161717726854, best pos: [1.49368473e+00 1.19451376e+00 1.16278591e+02 2.98090937e-01
 1.01175700e-06 5.15922895e-07 7.14629110e-07]
2021-01-31 05:23:22,493 - pyswarms.single.local_best - INFO - Optimize for 500 iters with {'c1': 0.1, 'c2': 0.3, 'w': 0.9, 'k': 5, 'p': 2}
2021-01-31 05:23:49,173 - pyswarms.single.local_best - INFO - Optimization finished | best cost: 2476.22540675997, best pos: [1.89453533e+00 1.57074844e+00 1.14469769e+02 1.63280873e-01
 7.08521976e-07 7.78999248e-07 8.43429251e-07]
2021-01-31 05:23:49,224 - pyswarms.single.local_best - INFO - Optimize for 500 iters with {'c1': 0.1, 'c2': 0.3, 'w': 0.9, 'k': 5, 'p': 2}
2021-01-31 05:24:16,723 - pyswarms.single.local_best - INFO - Optimization finished | best cost: 2450.603621687762, best pos: [1.06148229e+00 7.97004721e-01 1.13532331e+02 5.83160081e-01
 6.57791589e-07 3.61193414e-07 7.81639575e-07]
2021-01-31 05:24:16,768 - pyswarms.single.local_best - INFO - Optimize for 500 iters with {'c1': 0.1, 'c2': 0.3, 'w': 0.9, 'k': 5, 'p': 2}
2021-01-31 05:24:45,152 - pyswarms.single.local_best - INFO - Optimization finished | best cost: 2446.30739852062, best pos: [1.36409992e+00 1.08430116e+00 1.12891000e+02 3.62925193e-01
 8.50445342e-07 6.71079329e-07 7.74849727e-07]
2021-01-31 05:24:45,198 - pyswarms.single.local_best - INFO - Optimize for 500 iters with {'c1': 0.1, 'c2': 0.3, 'w': 0.9, 'k': 5, 'p': 2}
2021-01-31 05:25:12,949 - pyswarms.single.local_best - INFO - Optimization finished | best cost: 2449.306534571713, best pos: [1.02978313e+00 8.07834437e-01 1.15701581e+02 5.81521434e-01
 9.00970094e-07 5.24797175e-07 6.92342054e-07]
2021-01-31 05:25:12,996 - pyswarms.single.local_best - INFO - Optimize for 500 iters with {'c1': 0.1, 'c2': 0.3, 'w': 0.9, 'k': 5, 'p': 2}
2021-01-31 05:25:40,286 - pyswarms.single.local_best - INFO - Optimization finished | best cost: 2367.072376119865, best pos: [1.49910241e+00 1.21441910e+00 1.16867347e+02 2.92083185e-01
 1.36267273e-06 1.13118183e-06 4.50377119e-07]
2021-01-31 05:25:40,328 - pyswarms.single.local_best - INFO - Optimize for 500 iters with {'c1': 0.1, 'c2': 0.3, 'w': 0.9, 'k': 5, 'p': 2}
2021-01-31 05:26:08,235 - pyswarms.single.local_best - INFO - Optimization finished | best cost: 2378.2692853096546, best pos: [1.16092120e+00 9.06464257e-01 1.16736977e+02 4.84651907e-01
 5.03002662e-07 5.91691554e-07 7.28172564e-07]
2021-01-31 05:26:08,283 - pyswarms.single.local_best - INFO - Optimize for 500 iters with {'c1': 0.1, 'c2': 0.3, 'w': 0.9, 'k': 5, 'p': 2}
2021-01-31 05:26:36,274 - pyswarms.single.local_best - INFO - Optimization finished | best cost: 2459.9212040171415, best pos: [1.24479778e+00 9.91918549e-01 1.16505896e+02 4.21589582e-01
 6.66775002e-07 8.47543747e-07 6.53316354e-07]
2021-01-31 05:26:36,322 - pyswarms.single.local_best - INFO - Optimize for 500 iters with {'c1': 0.1, 'c2': 0.3, 'w': 0.9, 'k': 5, 'p': 2}
2021-01-31 05:27:03,910 - pyswarms.single.local_best - INFO - Optimization finished | best cost: 2348.515692804759, best pos: [1.11314082e+00 8.99603621e-01 1.13615880e+02 4.91702316e-01
 8.02696932e-07 4.89463071e-07 1.15273874e-06]
2021-01-31 05:27:03,953 - pyswarms.single.local_best - INFO - Optimize for 500 iters with {'c1': 0.1, 'c2': 0.3, 'w': 0.9, 'k': 5, 'p': 2}
2021-01-31 05:27:31,393 - pyswarms.single.local_best - INFO - Optimization finished | best cost: 2419.8087417510974, best pos: [1.55639540e+00 1.27752125e+00 1.20176258e+02 2.54971891e-01
 8.29526386e-07 8.33404064e-07 7.99969990e-07]
2021-01-31 05:27:31,439 - pyswarms.single.local_best - INFO - Optimize for 500 iters with {'c1': 0.1, 'c2': 0.3, 'w': 0.9, 'k': 5, 'p': 2}
2021-01-31 05:27:57,651 - pyswarms.single.local_best - INFO - Optimization finished | best cost: 2408.275188046642, best pos: [1.63165216e+00 1.31859892e+00 1.16219606e+02 2.48424446e-01
 5.45891400e-07 1.23856883e-07 8.60982099e-07]
2021-01-31 05:27:57,700 - pyswarms.single.local_best - INFO - Optimize for 500 iters with {'c1': 0.1, 'c2': 0.3, 'w': 0.9, 'k': 5, 'p': 2}
2021-01-31 05:28:24,651 - pyswarms.single.local_best - INFO - Optimization finished | best cost: 2316.056729011915, best pos: [1.37430770e+00 1.01633857e+00 1.13334588e+02 4.00550116e-01
 8.57882737e-07 5.17695347e-07 4.09021641e-07]
2021-01-31 05:28:24,698 - pyswarms.single.local_best - INFO - Optimize for 500 iters with {'c1': 0.1, 'c2': 0.3, 'w': 0.9, 'k': 5, 'p': 2}
2021-01-31 05:28:51,747 - pyswarms.single.local_best - INFO - Optimization finished | best cost: 2414.9255374202485, best pos: [1.43306504e+00 1.08090431e+00 1.14364560e+02 3.62882256e-01
 1.25756493e-06 1.84671486e-07 4.42419296e-07]
2021-01-31 05:28:51,797 - pyswarms.single.local_best - INFO - Optimize for 500 iters with {'c1': 0.1, 'c2': 0.3, 'w': 0.9, 'k': 5, 'p': 2}
2021-01-31 05:29:19,273 - pyswarms.single.local_best - INFO - Optimization finished | best cost: 2424.3405640364635, best pos: [1.63413277e+00 1.15365821e+00 1.10869804e+02 3.24242039e-01
 1.07767792e-06 7.08708078e-07 1.34808437e-07]
2021-01-31 05:29:19,322 - pyswarms.single.local_best - INFO - Optimize for 500 iters with {'c1': 0.1, 'c2': 0.3, 'w': 0.9, 'k': 5, 'p': 2}
2021-01-31 05:29:45,738 - pyswarms.single.local_best - INFO - Optimization finished | best cost: 2377.7326154022344, best pos: [1.72791976e+00 1.35801413e+00 1.15352252e+02 2.34466271e-01
 5.26681431e-07 6.33470290e-07 5.74052754e-07]
2021-01-31 05:29:45,779 - pyswarms.single.local_best - INFO - Optimize for 500 iters with {'c1': 0.1, 'c2': 0.3, 'w': 0.9, 'k': 5, 'p': 2}
2021-01-31 05:30:12,547 - pyswarms.single.local_best - INFO - Optimization finished | best cost: 2422.3775730413963, best pos: [1.28769729e+00 9.89688440e-01 1.15098365e+02 4.25904270e-01
 7.98045575e-07 5.91388803e-07 4.62717315e-07]
2021-01-31 05:30:12,596 - pyswarms.single.local_best - INFO - Optimize for 500 iters with {'c1': 0.1, 'c2': 0.3, 'w': 0.9, 'k': 5, 'p': 2}
2021-01-31 05:30:40,504 - pyswarms.single.local_best - INFO - Optimization finished | best cost: 2376.6453393474194, best pos: [1.12829042e+00 8.71821818e-01 1.15157667e+02 5.14026127e-01
 3.56233922e-07 7.45491152e-07 7.15768006e-07]
2021-01-31 05:30:40,552 - pyswarms.single.local_best - INFO - Optimize for 500 iters with {'c1': 0.1, 'c2': 0.3, 'w': 0.9, 'k': 5, 'p': 2}
2021-01-31 05:31:08,347 - pyswarms.single.local_best - INFO - Optimization finished | best cost: 2295.751009968587, best pos: [1.19769296e+00 8.98047931e-01 1.15194873e+02 4.84712799e-01
 1.21100837e-06 4.47244350e-07 4.16041319e-07]
2021-01-31 05:31:08,395 - pyswarms.single.local_best - INFO - Optimize for 500 iters with {'c1': 0.1, 'c2': 0.3, 'w': 0.9, 'k': 5, 'p': 2}
2021-01-31 05:31:34,881 - pyswarms.single.local_best - INFO - Optimization finished | best cost: 2474.2623632093664, best pos: [1.17287785e+00 8.95468322e-01 1.13516554e+02 4.91976927e-01
 8.11823094e-07 4.68094086e-07 7.23464896e-07]
2021-01-31 05:31:34,930 - pyswarms.single.local_best - INFO - Optimize for 500 iters with {'c1': 0.1, 'c2': 0.3, 'w': 0.9, 'k': 5, 'p': 2}
2021-01-31 05:32:00,837 - pyswarms.single.local_best - INFO - Optimization finished | best cost: 2456.7585059331604, best pos: [1.13222031e+00 9.34911741e-01 1.15000116e+02 4.72960671e-01
 7.44365206e-07 7.10254957e-07 9.58288610e-07]
2021-01-31 05:32:00,885 - pyswarms.single.local_best - INFO - Optimize for 500 iters with {'c1': 0.1, 'c2': 0.3, 'w': 0.9, 'k': 5, 'p': 2}
2021-01-31 05:32:27,132 - pyswarms.single.local_best - INFO - Optimization finished | best cost: 2372.14359540697, best pos: [1.89942278e+00 1.48910133e+00 1.12681928e+02 1.93231412e-01
 9.28566114e-07 1.05688603e-06 3.92739236e-07]
2021-01-31 05:32:27,183 - pyswarms.single.local_best - INFO - Optimize for 500 iters with {'c1': 0.1, 'c2': 0.3, 'w': 0.9, 'k': 5, 'p': 2}
2021-01-31 05:32:53,783 - pyswarms.single.local_best - INFO - Optimization finished | best cost: 2394.23249093207, best pos: [1.75575516e+00 1.31711203e+00 1.13017686e+02 2.50976891e-01
 1.03980370e-06 1.07794713e-06 2.03231679e-07]
2021-01-31 05:32:53,830 - pyswarms.single.local_best - INFO - Optimize for 500 iters with {'c1': 0.1, 'c2': 0.3, 'w': 0.9, 'k': 5, 'p': 2}
2021-01-31 05:33:21,954 - pyswarms.single.local_best - INFO - Optimization finished | best cost: 2405.1967540158166, best pos: [1.31835455e+00 1.01756967e+00 1.16009234e+02 4.01816350e-01
 4.43778491e-07 7.49983874e-07 5.55923636e-07]
2021-01-31 05:33:22,001 - pyswarms.single.local_best - INFO - Optimize for 500 iters with {'c1': 0.1, 'c2': 0.3, 'w': 0.9, 'k': 5, 'p': 2}
2021-01-31 05:33:48,300 - pyswarms.single.local_best - INFO - Optimization finished | best cost: 2367.758023043529, best pos: [1.43310611e+00 1.11959260e+00 1.15148902e+02 3.42690513e-01
 9.23808446e-07 5.90975530e-07 5.34806792e-07]
2021-01-31 05:33:48,349 - pyswarms.single.local_best - INFO - Optimize for 500 iters with {'c1': 0.1, 'c2': 0.3, 'w': 0.9, 'k': 5, 'p': 2}
2021-01-31 05:34:14,333 - pyswarms.single.local_best - INFO - Optimization finished | best cost: 2405.717935891402, best pos: [1.66200544e+00 1.21515257e+00 1.11861846e+02 2.93061464e-01
 4.96090231e-07 4.27865153e-07 4.75094781e-07]
2021-01-31 05:34:14,378 - pyswarms.single.local_best - INFO - Optimize for 500 iters with {'c1': 0.1, 'c2': 0.3, 'w': 0.9, 'k': 5, 'p': 2}
2021-01-31 05:34:41,213 - pyswarms.single.local_best - INFO - Optimization finished | best cost: 2409.0759487105797, best pos: [1.14422827e+00 9.46803697e-01 1.15720206e+02 4.55850035e-01
 9.18991625e-07 7.87644847e-07 1.02016374e-06]
2021-01-31 05:34:41,263 - pyswarms.single.local_best - INFO - Optimize for 500 iters with {'c1': 0.1, 'c2': 0.3, 'w': 0.9, 'k': 5, 'p': 2}
2021-01-31 05:35:07,558 - pyswarms.single.local_best - INFO - Optimization finished | best cost: 2371.037165609716, best pos: [1.45562746e+00 1.06678475e+00 1.16520933e+02 3.61358823e-01
 6.25093804e-07 7.94489316e-07 2.91959430e-07]
2021-01-31 05:35:07,598 - pyswarms.single.local_best - INFO - Optimize for 500 iters with {'c1': 0.1, 'c2': 0.3, 'w': 0.9, 'k': 5, 'p': 2}
2021-01-31 05:35:34,681 - pyswarms.single.local_best - INFO - Optimization finished | best cost: 2387.7508452036263, best pos: [1.62744041e+00 1.33724870e+00 1.16627298e+02 2.37430279e-01
 7.96860490e-07 7.12036495e-07 8.63773040e-07]
2021-01-31 05:35:34,737 - pyswarms.single.local_best - INFO - Optimize for 500 iters with {'c1': 0.1, 'c2': 0.3, 'w': 0.9, 'k': 5, 'p': 2}
2021-01-31 05:36:02,681 - pyswarms.single.local_best - INFO - Optimization finished | best cost: 2480.8602613208914, best pos: [1.82693071e+00 1.38417825e+00 1.14463500e+02 2.19942333e-01
 1.17078256e-06 8.47685259e-08 4.60010390e-07]
2021-01-31 05:36:02,730 - pyswarms.single.local_best - INFO - Optimize for 500 iters with {'c1': 0.1, 'c2': 0.3, 'w': 0.9, 'k': 5, 'p': 2}
2021-01-31 05:36:29,908 - pyswarms.single.local_best - INFO - Optimization finished | best cost: 2371.988761636041, best pos: [1.66280632e+00 1.32571947e+00 1.16069348e+02 2.38997308e-01
 2.27371724e-07 6.88151194e-07 8.48809348e-07]
2021-01-31 05:36:29,958 - pyswarms.single.local_best - INFO - Optimize for 500 iters with {'c1': 0.1, 'c2': 0.3, 'w': 0.9, 'k': 5, 'p': 2}
2021-01-31 05:36:57,897 - pyswarms.single.local_best - INFO - Optimization finished | best cost: 2369.063097369185, best pos: [1.46021450e+00 1.08935258e+00 1.14238192e+02 3.52733687e-01
 5.34955384e-07 9.54632716e-07 3.98372220e-07]
2021-01-31 05:36:57,942 - pyswarms.single.local_best - INFO - Optimize for 500 iters with {'c1': 0.1, 'c2': 0.3, 'w': 0.9, 'k': 5, 'p': 2}
2021-01-31 05:37:24,891 - pyswarms.single.local_best - INFO - Optimization finished | best cost: 2422.2565845719637, best pos: [1.02398873e+00 8.16938435e-01 1.14585242e+02 5.68563401e-01
 5.92148435e-07 9.53232793e-07 8.61179842e-07]
2021-01-31 05:37:24,942 - pyswarms.single.local_best - INFO - Optimize for 500 iters with {'c1': 0.1, 'c2': 0.3, 'w': 0.9, 'k': 5, 'p': 2}
2021-01-31 05:37:52,187 - pyswarms.single.local_best - INFO - Optimization finished | best cost: 2482.277895834719, best pos: [1.92882020e+00 1.53530915e+00 1.12610069e+02 1.75619938e-01
 9.36677726e-07 7.88253658e-07 5.95753450e-07]
2021-01-31 05:37:52,232 - pyswarms.single.local_best - INFO - Optimize for 500 iters with {'c1': 0.1, 'c2': 0.3, 'w': 0.9, 'k': 5, 'p': 2}
2021-01-31 05:38:18,798 - pyswarms.single.local_best - INFO - Optimization finished | best cost: 2436.582848119742, best pos: [1.37677650e+00 1.04782095e+00 1.15152585e+02 3.83404164e-01
 9.03050851e-07 4.14419863e-07 4.70487056e-07]
2021-01-31 05:38:18,846 - pyswarms.single.local_best - INFO - Optimize for 500 iters with {'c1': 0.1, 'c2': 0.3, 'w': 0.9, 'k': 5, 'p': 2}
2021-01-31 05:38:44,482 - pyswarms.single.local_best - INFO - Optimization finished | best cost: 2318.0122853743687, best pos: [1.87504399e+00 1.38392104e+00 1.10589096e+02 2.20117144e-01
 7.01463501e-07 7.46483986e-07 4.44945209e-07]
2021-01-31 05:38:44,530 - pyswarms.single.local_best - INFO - Optimize for 500 iters with {'c1': 0.1, 'c2': 0.3, 'w': 0.9, 'k': 5, 'p': 2}
2021-01-31 05:39:11,735 - pyswarms.single.local_best - INFO - Optimization finished | best cost: 2320.300462112582, best pos: [1.46761547e+00 1.10847820e+00 1.15715144e+02 3.35206384e-01
 4.77783539e-07 9.07504105e-07 5.09719660e-07]
2021-01-31 05:39:11,784 - pyswarms.single.local_best - INFO - Optimize for 500 iters with {'c1': 0.1, 'c2': 0.3, 'w': 0.9, 'k': 5, 'p': 2}
2021-01-31 05:39:40,366 - pyswarms.single.local_best - INFO - Optimization finished | best cost: 2383.6445972071, best pos: [1.60980888e+00 1.26518221e+00 1.15671243e+02 2.64108756e-01
 3.36766834e-07 5.38771087e-07 7.90075760e-07]
2021-01-31 05:39:40,414 - pyswarms.single.local_best - INFO - Optimize for 500 iters with {'c1': 0.1, 'c2': 0.3, 'w': 0.9, 'k': 5, 'p': 2}
2021-01-31 05:40:07,260 - pyswarms.single.local_best - INFO - Optimization finished | best cost: 2388.3440963251223, best pos: [1.58091951e+00 1.23199549e+00 1.15040185e+02 2.84707734e-01
 4.05303707e-07 1.04317631e-06 5.29256615e-07]
2021-01-31 05:40:07,307 - pyswarms.single.local_best - INFO - Optimize for 500 iters with {'c1': 0.1, 'c2': 0.3, 'w': 0.9, 'k': 5, 'p': 2}
2021-01-31 05:40:34,529 - pyswarms.single.local_best - INFO - Optimization finished | best cost: 2370.058276098588, best pos: [1.58920970e+00 1.19450392e+00 1.14148513e+02 3.05400940e-01
 7.69263310e-07 7.21319840e-07 3.09970492e-07]
2021-01-31 05:40:34,579 - pyswarms.single.local_best - INFO - Optimize for 500 iters with {'c1': 0.1, 'c2': 0.3, 'w': 0.9, 'k': 5, 'p': 2}
2021-01-31 05:41:01,296 - pyswarms.single.local_best - INFO - Optimization finished | best cost: 2385.648266194304, best pos: [1.35503718e+00 1.10186740e+00 1.16974027e+02 3.56220019e-01
 1.14181156e-06 1.31402159e-06 3.67624719e-07]
2021-01-31 05:41:01,342 - pyswarms.single.local_best - INFO - Optimize for 500 iters with {'c1': 0.1, 'c2': 0.3, 'w': 0.9, 'k': 5, 'p': 2}
2021-01-31 05:41:28,601 - pyswarms.single.local_best - INFO - Optimization finished | best cost: 2413.3770188699646, best pos: [1.45831712e+00 1.08544529e+00 1.15537393e+02 3.52029082e-01
 6.73042013e-07 8.23033352e-07 3.69239009e-07]
2021-01-31 05:41:28,646 - pyswarms.single.local_best - INFO - Optimize for 500 iters with {'c1': 0.1, 'c2': 0.3, 'w': 0.9, 'k': 5, 'p': 2}
2021-01-31 05:41:56,850 - pyswarms.single.local_best - INFO - Optimization finished | best cost: 2410.2499263284703, best pos: [1.79778604e+00 1.40511898e+00 1.11213140e+02 2.21045134e-01
 9.81667739e-07 7.78303587e-07 4.95743699e-07]
2021-01-31 05:41:56,898 - pyswarms.single.local_best - INFO - Optimize for 500 iters with {'c1': 0.1, 'c2': 0.3, 'w': 0.9, 'k': 5, 'p': 2}
2021-01-31 05:42:23,702 - pyswarms.single.local_best - INFO - Optimization finished | best cost: 2341.9297869056854, best pos: [1.77595020e+00 1.39921259e+00 1.16321609e+02 2.13779682e-01
 9.86347440e-07 8.52500098e-07 4.80982962e-07]
2021-01-31 05:42:23,752 - pyswarms.single.local_best - INFO - Optimize for 500 iters with {'c1': 0.1, 'c2': 0.3, 'w': 0.9, 'k': 5, 'p': 2}
2021-01-31 05:42:50,949 - pyswarms.single.local_best - INFO - Optimization finished | best cost: 2375.950488771156, best pos: [1.42502845e+00 1.09814213e+00 1.14125210e+02 3.54869480e-01
 1.22354845e-06 3.11201773e-07 4.88603489e-07]
2021-01-31 05:42:50,996 - pyswarms.single.local_best - INFO - Optimize for 500 iters with {'c1': 0.1, 'c2': 0.3, 'w': 0.9, 'k': 5, 'p': 2}
2021-01-31 05:43:17,696 - pyswarms.single.local_best - INFO - Optimization finished | best cost: 2391.063960915575, best pos: [1.57493021e+00 1.13597300e+00 1.12674261e+02 3.34777992e-01
 2.86697261e-07 4.02345551e-07 4.15690607e-07]
2021-01-31 05:43:17,746 - pyswarms.single.local_best - INFO - Optimize for 500 iters with {'c1': 0.1, 'c2': 0.3, 'w': 0.9, 'k': 5, 'p': 2}
2021-01-31 05:43:46,024 - pyswarms.single.local_best - INFO - Optimization finished | best cost: 2350.5738468322224, best pos: [1.90352095e+00 1.57302797e+00 1.14407169e+02 1.68616189e-01
 1.26451646e-06 1.04804939e-06 5.34022472e-07]
2021-01-31 05:43:46,074 - pyswarms.single.local_best - INFO - Optimize for 500 iters with {'c1': 0.1, 'c2': 0.3, 'w': 0.9, 'k': 5, 'p': 2}
2021-01-31 05:44:14,025 - pyswarms.single.local_best - INFO - Optimization finished | best cost: 2439.088130709194, best pos: [1.24975535e+00 9.46185057e-01 1.12670194e+02 4.56274807e-01
 5.24643742e-07 8.88185247e-07 5.07450045e-07]
2021-01-31 05:44:14,077 - pyswarms.single.local_best - INFO - Optimize for 500 iters with {'c1': 0.1, 'c2': 0.3, 'w': 0.9, 'k': 5, 'p': 2}
2021-01-31 05:44:41,141 - pyswarms.single.local_best - INFO - Optimization finished | best cost: 2455.1334984774667, best pos: [1.65368644e+00 1.36264294e+00 1.16608695e+02 2.27440202e-01
 1.35416870e-07 3.55422178e-07 1.08644641e-06]
2021-01-31 05:44:41,190 - pyswarms.single.local_best - INFO - Optimize for 500 iters with {'c1': 0.1, 'c2': 0.3, 'w': 0.9, 'k': 5, 'p': 2}
2021-01-31 05:45:07,791 - pyswarms.single.local_best - INFO - Optimization finished | best cost: 2412.461524131021, best pos: [1.81620047e+00 1.41274331e+00 1.13841174e+02 2.11882475e-01
 5.27432855e-07 6.17226829e-07 5.99122512e-07]
2021-01-31 05:45:07,841 - pyswarms.single.local_best - INFO - Optimize for 500 iters with {'c1': 0.1, 'c2': 0.3, 'w': 0.9, 'k': 5, 'p': 2}
2021-01-31 05:45:34,489 - pyswarms.single.local_best - INFO - Optimization finished | best cost: 2606.5575153264635, best pos: [1.52785953e+00 1.24673197e+00 1.16757594e+02 2.78111100e-01
 9.08982340e-07 7.72246880e-07 7.32723719e-07]
2021-01-31 05:45:34,536 - pyswarms.single.local_best - INFO - Optimize for 500 iters with {'c1': 0.1, 'c2': 0.3, 'w': 0.9, 'k': 5, 'p': 2}
2021-01-31 05:46:00,650 - pyswarms.single.local_best - INFO - Optimization finished | best cost: 2346.502514544707, best pos: [1.17675344e+00 9.60987430e-01 1.16133224e+02 4.42679086e-01
 1.35543329e-06 1.09039424e-06 6.03559395e-07]
2021-01-31 05:46:00,691 - pyswarms.single.local_best - INFO - Optimize for 500 iters with {'c1': 0.1, 'c2': 0.3, 'w': 0.9, 'k': 5, 'p': 2}
2021-01-31 05:46:26,739 - pyswarms.single.local_best - INFO - Optimization finished | best cost: 2361.275393802879, best pos: [1.53397554e+00 1.16572769e+00 1.16180153e+02 3.13446922e-01
 1.25715468e-06 9.95128751e-07 1.71618200e-07]
2021-01-31 05:46:26,788 - pyswarms.single.local_best - INFO - Optimize for 500 iters with {'c1': 0.1, 'c2': 0.3, 'w': 0.9, 'k': 5, 'p': 2}
2021-01-31 05:46:53,956 - pyswarms.single.local_best - INFO - Optimization finished | best cost: 2403.637482263219, best pos: [1.09838760e+00 8.32261128e-01 1.15701100e+02 5.49781335e-01
 8.78421441e-07 9.82990893e-07 2.90128970e-07]
2021-01-31 05:46:54,003 - pyswarms.single.local_best - INFO - Optimize for 500 iters with {'c1': 0.1, 'c2': 0.3, 'w': 0.9, 'k': 5, 'p': 2}
2021-01-31 05:47:21,298 - pyswarms.single.local_best - INFO - Optimization finished | best cost: 2398.2151434222233, best pos: [1.13672247e+00 8.75080006e-01 1.15892584e+02 5.02056326e-01
 6.06233679e-07 7.71136120e-07 7.08776527e-07]
2021-01-31 05:47:21,350 - pyswarms.single.local_best - INFO - Optimize for 500 iters with {'c1': 0.1, 'c2': 0.3, 'w': 0.9, 'k': 5, 'p': 2}
2021-01-31 05:47:48,033 - pyswarms.single.local_best - INFO - Optimization finished | best cost: 2403.8231704279956, best pos: [1.41101630e+00 1.11149617e+00 1.16415468e+02 3.37507802e-01
 1.20094552e-06 8.03971014e-07 5.53048514e-07]
2021-01-31 05:47:48,082 - pyswarms.single.local_best - INFO - Optimize for 500 iters with {'c1': 0.1, 'c2': 0.3, 'w': 0.9, 'k': 5, 'p': 2}
2021-01-31 05:48:14,536 - pyswarms.single.local_best - INFO - Optimization finished | best cost: 2406.0980923451034, best pos: [1.53993781e+00 1.20920676e+00 1.16585641e+02 2.96039393e-01
 4.49220780e-07 2.54929150e-07 7.00329448e-07]
2021-01-31 05:48:14,584 - pyswarms.single.local_best - INFO - Optimize for 500 iters with {'c1': 0.1, 'c2': 0.3, 'w': 0.9, 'k': 5, 'p': 2}
2021-01-31 05:48:40,990 - pyswarms.single.local_best - INFO - Optimization finished | best cost: 2391.227167662587, best pos: [1.28800517e+00 1.07781758e+00 1.16397886e+02 3.71401682e-01
 1.27912524e-06 6.06802613e-07 8.30124143e-07]
2021-01-31 05:48:41,039 - pyswarms.single.local_best - INFO - Optimize for 500 iters with {'c1': 0.1, 'c2': 0.3, 'w': 0.9, 'k': 5, 'p': 2}
2021-01-31 05:49:07,506 - pyswarms.single.local_best - INFO - Optimization finished | best cost: 2267.071119961122, best pos: [1.66260199e+00 1.19994490e+00 1.15203560e+02 2.84334745e-01
 1.36451413e-07 9.37539506e-07 4.02112878e-07]
2021-01-31 05:49:07,553 - pyswarms.single.local_best - INFO - Optimize for 500 iters with {'c1': 0.1, 'c2': 0.3, 'w': 0.9, 'k': 5, 'p': 2}
2021-01-31 05:49:34,549 - pyswarms.single.local_best - INFO - Optimization finished | best cost: 2356.8172979520873, best pos: [1.81894640e+00 1.51850967e+00 1.14967336e+02 1.82665173e-01
 6.04494074e-07 9.12335332e-07 8.22186323e-07]
2021-01-31 05:49:34,596 - pyswarms.single.local_best - INFO - Optimize for 500 iters with {'c1': 0.1, 'c2': 0.3, 'w': 0.9, 'k': 5, 'p': 2}
2021-01-31 05:50:00,914 - pyswarms.single.local_best - INFO - Optimization finished | best cost: 2442.4355113813103, best pos: [1.46077051e+00 1.17156151e+00 1.14421491e+02 3.31492586e-01
 6.90706006e-07 1.02141659e-06 3.78323172e-07]
2021-01-31 05:50:00,953 - pyswarms.single.local_best - INFO - Optimize for 500 iters with {'c1': 0.1, 'c2': 0.3, 'w': 0.9, 'k': 5, 'p': 2}
2021-01-31 05:50:27,616 - pyswarms.single.local_best - INFO - Optimization finished | best cost: 2313.9782059539093, best pos: [1.61122767e+00 1.28509125e+00 1.13812226e+02 2.71027465e-01
 6.07796654e-07 5.87530552e-07 5.96524264e-07]
2021-01-31 05:50:27,669 - pyswarms.single.local_best - INFO - Optimize for 500 iters with {'c1': 0.1, 'c2': 0.3, 'w': 0.9, 'k': 5, 'p': 2}
2021-01-31 05:50:54,105 - pyswarms.single.local_best - INFO - Optimization finished | best cost: 2317.314789290484, best pos: [1.89069506e+00 1.48945602e+00 1.13744344e+02 1.86325010e-01
 8.45643175e-07 1.16982781e-07 6.86732008e-07]
2021-01-31 05:50:54,151 - pyswarms.single.local_best - INFO - Optimize for 500 iters with {'c1': 0.1, 'c2': 0.3, 'w': 0.9, 'k': 5, 'p': 2}
2021-01-31 05:51:21,415 - pyswarms.single.local_best - INFO - Optimization finished | best cost: 2336.5147907418263, best pos: [1.58924461e+00 1.22531516e+00 1.16625205e+02 2.82736242e-01
 7.48136802e-07 2.47247919e-07 5.91270045e-07]
2021-01-31 05:51:21,460 - pyswarms.single.local_best - INFO - Optimize for 500 iters with {'c1': 0.1, 'c2': 0.3, 'w': 0.9, 'k': 5, 'p': 2}
2021-01-31 05:51:49,035 - pyswarms.single.local_best - INFO - Optimization finished | best cost: 2405.9886011196713, best pos: [1.60348811e+00 1.22683192e+00 1.15129666e+02 2.81535525e-01
 1.24347461e-07 8.79854679e-07 6.16997963e-07]
2021-01-31 05:51:49,081 - pyswarms.single.local_best - INFO - Optimize for 500 iters with {'c1': 0.1, 'c2': 0.3, 'w': 0.9, 'k': 5, 'p': 2}
2021-01-31 05:52:16,831 - pyswarms.single.local_best - INFO - Optimization finished | best cost: 2387.3536622825427, best pos: [1.36381781e+00 1.08262267e+00 1.16674128e+02 3.64634837e-01
 1.34425972e-06 7.08457932e-07 3.97505053e-07]
2021-01-31 05:52:16,879 - pyswarms.single.local_best - INFO - Optimize for 500 iters with {'c1': 0.1, 'c2': 0.3, 'w': 0.9, 'k': 5, 'p': 2}
2021-01-31 05:52:43,896 - pyswarms.single.local_best - INFO - Optimization finished | best cost: 2392.5448017754593, best pos: [1.69305227e+00 1.36337051e+00 1.14516588e+02 2.29176948e-01
 1.33676405e-06 8.04132488e-07 5.84371567e-07]
2021-01-31 05:52:43,940 - pyswarms.single.local_best - INFO - Optimize for 500 iters with {'c1': 0.1, 'c2': 0.3, 'w': 0.9, 'k': 5, 'p': 2}
2021-01-31 05:53:09,187 - pyswarms.single.local_best - INFO - Optimization finished | best cost: 2426.1532497090448, best pos: [1.31320808e+00 1.06086471e+00 1.16915455e+02 3.78066620e-01
 1.27887682e-06 5.93053318e-07 5.76718346e-07]
2021-01-31 05:53:09,233 - pyswarms.single.local_best - INFO - Optimize for 500 iters with {'c1': 0.1, 'c2': 0.3, 'w': 0.9, 'k': 5, 'p': 2}
2021-01-31 05:53:36,248 - pyswarms.single.local_best - INFO - Optimization finished | best cost: 2420.90563963873, best pos: [1.36000364e+00 1.06598397e+00 1.15018721e+02 3.75093268e-01
 7.82638366e-07 7.19810745e-07 5.54617444e-07]
2021-01-31 05:53:36,289 - pyswarms.single.local_best - INFO - Optimize for 500 iters with {'c1': 0.1, 'c2': 0.3, 'w': 0.9, 'k': 5, 'p': 2}
2021-01-31 05:54:04,460 - pyswarms.single.local_best - INFO - Optimization finished | best cost: 2401.748139455848, best pos: [1.21115660e+00 9.52040066e-01 1.16174906e+02 4.46955961e-01
 1.33743051e-06 4.28282254e-07 5.87006431e-07]
2021-01-31 05:54:04,510 - pyswarms.single.local_best - INFO - Optimize for 500 iters with {'c1': 0.1, 'c2': 0.3, 'w': 0.9, 'k': 5, 'p': 2}
2021-01-31 05:54:31,192 - pyswarms.single.local_best - INFO - Optimization finished | best cost: 2441.41424387825, best pos: [1.61047295e+00 1.26994776e+00 1.14167386e+02 2.72498069e-01
 1.07063585e-06 9.21800908e-07 4.17774177e-07]
2021-01-31 05:54:31,241 - pyswarms.single.local_best - INFO - Optimize for 500 iters with {'c1': 0.1, 'c2': 0.3, 'w': 0.9, 'k': 5, 'p': 2}
2021-01-31 05:54:59,305 - pyswarms.single.local_best - INFO - Optimization finished | best cost: 2366.1683615842694, best pos: [1.41135487e+00 9.92475103e-01 1.14816715e+02 4.18679956e-01
 2.09502754e-07 4.60933333e-07 3.14924910e-07]
2021-01-31 05:54:59,355 - pyswarms.single.local_best - INFO - Optimize for 500 iters with {'c1': 0.1, 'c2': 0.3, 'w': 0.9, 'k': 5, 'p': 2}
2021-01-31 05:55:26,815 - pyswarms.single.local_best - INFO - Optimization finished | best cost: 2390.5214680092386, best pos: [1.56070439e+00 1.28583716e+00 1.16403919e+02 2.64231994e-01
 1.31610698e-06 1.86074875e-07 7.44915968e-07]
2021-01-31 05:55:26,866 - pyswarms.single.local_best - INFO - Optimize for 500 iters with {'c1': 0.1, 'c2': 0.3, 'w': 0.9, 'k': 5, 'p': 2}
2021-01-31 05:55:53,235 - pyswarms.single.local_best - INFO - Optimization finished | best cost: 2433.447858765012, best pos: [1.43187298e+00 1.06916315e+00 1.11215464e+02 3.74910966e-01
 1.06264558e-06 3.38830984e-07 4.62317063e-07]
2021-01-31 05:55:53,283 - pyswarms.single.local_best - INFO - Optimize for 500 iters with {'c1': 0.1, 'c2': 0.3, 'w': 0.9, 'k': 5, 'p': 2}
2021-01-31 05:56:20,675 - pyswarms.single.local_best - INFO - Optimization finished | best cost: 2466.7035539766935, best pos: [1.82304686e+00 1.27307369e+00 1.12800942e+02 2.70979614e-01
 6.96748773e-07 8.04525166e-07 7.39222211e-08]
2021-01-31 05:56:20,729 - pyswarms.single.local_best - INFO - Optimize for 500 iters with {'c1': 0.1, 'c2': 0.3, 'w': 0.9, 'k': 5, 'p': 2}
2021-01-31 05:56:48,311 - pyswarms.single.local_best - INFO - Optimization finished | best cost: 2399.0402201502015, best pos: [1.00262137e+00 7.98058330e-01 1.20604019e+02 5.72532182e-01
 1.05793432e-06 5.55928714e-07 7.80086743e-07]
2021-01-31 05:56:48,365 - pyswarms.single.local_best - INFO - Optimize for 500 iters with {'c1': 0.1, 'c2': 0.3, 'w': 0.9, 'k': 5, 'p': 2}
2021-01-31 05:57:15,827 - pyswarms.single.local_best - INFO - Optimization finished | best cost: 2352.908204408551, best pos: [1.13400955e+00 9.08798500e-01 1.14393184e+02 4.93185285e-01
 1.05563577e-06 7.58234152e-07 5.97817272e-07]
2021-01-31 05:57:15,876 - pyswarms.single.local_best - INFO - Optimize for 500 iters with {'c1': 0.1, 'c2': 0.3, 'w': 0.9, 'k': 5, 'p': 2}
2021-01-31 05:57:42,627 - pyswarms.single.local_best - INFO - Optimization finished | best cost: 2446.66828378608, best pos: [1.43630327e+00 1.12964565e+00 1.12125726e+02 3.42490895e-01
 5.92643453e-07 9.16143672e-07 6.14706064e-07]
2021-01-31 05:57:42,673 - pyswarms.single.local_best - INFO - Optimize for 500 iters with {'c1': 0.1, 'c2': 0.3, 'w': 0.9, 'k': 5, 'p': 2}
2021-01-31 05:58:08,247 - pyswarms.single.local_best - INFO - Optimization finished | best cost: 2405.249278233556, best pos: [1.62710889e+00 1.25758815e+00 1.14557716e+02 2.73415078e-01
 4.87858607e-07 2.94646978e-07 6.65741360e-07]
2021-01-31 05:58:08,290 - pyswarms.single.local_best - INFO - Optimize for 500 iters with {'c1': 0.1, 'c2': 0.3, 'w': 0.9, 'k': 5, 'p': 2}
2021-01-31 05:58:34,824 - pyswarms.single.local_best - INFO - Optimization finished | best cost: 2448.3400680713303, best pos: [1.63635871e+00 1.22434574e+00 1.13602387e+02 2.93154784e-01
 8.21530379e-07 7.41124413e-07 2.73702804e-07]
2021-01-31 05:58:34,872 - pyswarms.single.local_best - INFO - Optimize for 500 iters with {'c1': 0.1, 'c2': 0.3, 'w': 0.9, 'k': 5, 'p': 2}
2021-01-31 05:59:03,190 - pyswarms.single.local_best - INFO - Optimization finished | best cost: 2419.0487313921926, best pos: [1.43283359e+00 1.16239986e+00 1.16408456e+02 3.20800942e-01
 1.27025083e-06 7.91682379e-07 5.55675923e-07]
2021-01-31 05:59:03,237 - pyswarms.single.local_best - INFO - Optimize for 500 iters with {'c1': 0.1, 'c2': 0.3, 'w': 0.9, 'k': 5, 'p': 2}
2021-01-31 05:59:29,889 - pyswarms.single.local_best - INFO - Optimization finished | best cost: 2414.936595501293, best pos: [1.43883148e+00 1.09981855e+00 1.14466803e+02 3.51171922e-01
 9.28421883e-07 1.17108879e-06 2.83952516e-07]
2021-01-31 05:59:29,931 - pyswarms.single.local_best - INFO - Optimize for 500 iters with {'c1': 0.1, 'c2': 0.3, 'w': 0.9, 'k': 5, 'p': 2}
2021-01-31 05:59:57,444 - pyswarms.single.local_best - INFO - Optimization finished | best cost: 2411.0686775019617, best pos: [1.03298902e+00 7.64750045e-01 1.12046110e+02 6.36868091e-01
 4.13958636e-08 4.84235724e-07 7.40390194e-07]
2021-01-31 05:59:57,485 - pyswarms.single.local_best - INFO - Optimize for 500 iters with {'c1': 0.1, 'c2': 0.3, 'w': 0.9, 'k': 5, 'p': 2}
2021-01-31 06:00:29,247 - pyswarms.single.local_best - INFO - Optimization finished | best cost: 2489.1197037390075, best pos: [1.13680026e+00 9.22174061e-01 1.14572231e+02 4.75531906e-01
 9.24903471e-07 7.13487089e-07 9.03870633e-07]
2021-01-31 06:00:29,290 - pyswarms.single.local_best - INFO - Optimize for 500 iters with {'c1': 0.1, 'c2': 0.3, 'w': 0.9, 'k': 5, 'p': 2}
2021-01-31 06:01:02,524 - pyswarms.single.local_best - INFO - Optimization finished | best cost: 2385.812130072474, best pos: [1.53153416e+00 1.14295139e+00 1.16420461e+02 3.32751106e-01
 8.90409708e-07 7.17656517e-07 1.63385711e-07]
2021-01-31 06:01:02,571 - pyswarms.single.local_best - INFO - Optimize for 500 iters with {'c1': 0.1, 'c2': 0.3, 'w': 0.9, 'k': 5, 'p': 2}
2021-01-31 06:01:37,560 - pyswarms.single.local_best - INFO - Optimization finished | best cost: 2391.218219674331, best pos: [1.76096974e+00 1.32885255e+00 1.16250771e+02 2.43128947e-01
 8.28992838e-07 4.10262195e-07 3.58804133e-07]
2021-01-31 06:01:37,605 - pyswarms.single.local_best - INFO - Optimize for 500 iters with {'c1': 0.1, 'c2': 0.3, 'w': 0.9, 'k': 5, 'p': 2}
2021-01-31 06:02:12,106 - pyswarms.single.local_best - INFO - Optimization finished | best cost: 2383.534839048607, best pos: [1.24687792e+00 9.70316042e-01 1.14110566e+02 4.34373572e-01
 5.43787857e-07 6.92893311e-07 7.53550585e-07]
2021-01-31 06:02:12,157 - pyswarms.single.local_best - INFO - Optimize for 500 iters with {'c1': 0.1, 'c2': 0.3, 'w': 0.9, 'k': 5, 'p': 2}
2021-01-31 06:02:47,895 - pyswarms.single.local_best - INFO - Optimization finished | best cost: 2344.577058615596, best pos: [1.05285707e+00 8.02761453e-01 1.16962491e+02 5.71248246e-01
 2.82646526e-07 2.57177018e-07 9.64147953e-07]
2021-01-31 06:02:47,940 - pyswarms.single.local_best - INFO - Optimize for 500 iters with {'c1': 0.1, 'c2': 0.3, 'w': 0.9, 'k': 5, 'p': 2}
2021-01-31 06:03:21,080 - pyswarms.single.local_best - INFO - Optimization finished | best cost: 2401.0899306908063, best pos: [1.31767645e+00 1.06130000e+00 1.15916985e+02 3.75486970e-01
 8.40824070e-07 1.13002202e-06 5.79473506e-07]
2021-01-31 06:03:21,121 - pyswarms.single.local_best - INFO - Optimize for 500 iters with {'c1': 0.1, 'c2': 0.3, 'w': 0.9, 'k': 5, 'p': 2}
2021-01-31 06:03:56,682 - pyswarms.single.local_best - INFO - Optimization finished | best cost: 2383.591278007206, best pos: [1.96839996e+00 1.69344030e+00 1.15859968e+02 1.45351971e-01
 5.65928364e-07 5.00100614e-08 8.23286365e-07]
2021-01-31 06:03:56,730 - pyswarms.single.local_best - INFO - Optimize for 500 iters with {'c1': 0.1, 'c2': 0.3, 'w': 0.9, 'k': 5, 'p': 2}
2021-01-31 06:04:30,152 - pyswarms.single.local_best - INFO - Optimization finished | best cost: 2416.7236615966913, best pos: [1.58237682e+00 1.24769960e+00 1.15576695e+02 2.80445483e-01
 5.89599669e-07 6.40707279e-07 5.90850128e-07]
2021-01-31 06:04:30,191 - pyswarms.single.local_best - INFO - Optimize for 500 iters with {'c1': 0.1, 'c2': 0.3, 'w': 0.9, 'k': 5, 'p': 2}
2021-01-31 06:05:02,849 - pyswarms.single.local_best - INFO - Optimization finished | best cost: 2413.5220621987382, best pos: [1.13515162e+00 9.10244740e-01 1.15685514e+02 4.71083399e-01
 9.92314778e-07 2.98787633e-07 1.16266620e-06]
2021-01-31 06:05:02,900 - pyswarms.single.local_best - INFO - Optimize for 500 iters with {'c1': 0.1, 'c2': 0.3, 'w': 0.9, 'k': 5, 'p': 2}
2021-01-31 06:05:37,361 - pyswarms.single.local_best - INFO - Optimization finished | best cost: 2410.141645272427, best pos: [1.66047046e+00 1.25320405e+00 1.12649406e+02 2.78673653e-01
 7.13499916e-07 4.43424790e-07 4.79499176e-07]
2021-01-31 06:05:37,397 - pyswarms.single.local_best - INFO - Optimize for 500 iters with {'c1': 0.1, 'c2': 0.3, 'w': 0.9, 'k': 5, 'p': 2}
2021-01-31 06:06:11,193 - pyswarms.single.local_best - INFO - Optimization finished | best cost: 2410.728757443275, best pos: [1.63713934e+00 1.30676596e+00 1.15292229e+02 2.52986757e-01
 1.70110000e-08 8.52990934e-07 7.84821024e-07]
2021-01-31 06:06:11,247 - pyswarms.single.local_best - INFO - Optimize for 500 iters with {'c1': 0.1, 'c2': 0.3, 'w': 0.9, 'k': 5, 'p': 2}
2021-01-31 06:06:44,842 - pyswarms.single.local_best - INFO - Optimization finished | best cost: 2381.2877586450413, best pos: [1.38239076e+00 1.07596668e+00 1.12332636e+02 3.75749935e-01
 9.62111407e-08 3.08593971e-07 8.72939090e-07]
2021-01-31 06:06:44,883 - pyswarms.single.local_best - INFO - Optimize for 500 iters with {'c1': 0.1, 'c2': 0.3, 'w': 0.9, 'k': 5, 'p': 2}
2021-01-31 06:07:16,979 - pyswarms.single.local_best - INFO - Optimization finished | best cost: 2328.9185542860396, best pos: [1.44933812e+00 1.10798531e+00 1.16080390e+02 3.46803601e-01
 1.22750978e-06 5.75736212e-07 3.18035048e-07]
2021-01-31 06:07:17,025 - pyswarms.single.local_best - INFO - Optimize for 500 iters with {'c1': 0.1, 'c2': 0.3, 'w': 0.9, 'k': 5, 'p': 2}
2021-01-31 06:07:52,549 - pyswarms.single.local_best - INFO - Optimization finished | best cost: 2455.4120299617457, best pos: [1.58091695e+00 1.29722599e+00 1.13856815e+02 2.61629759e-01
 9.28373787e-07 5.74473849e-07 8.14062687e-07]
2021-01-31 06:07:52,596 - pyswarms.single.local_best - INFO - Optimize for 500 iters with {'c1': 0.1, 'c2': 0.3, 'w': 0.9, 'k': 5, 'p': 2}
2021-01-31 06:08:26,109 - pyswarms.single.local_best - INFO - Optimization finished | best cost: 2403.0174758555168, best pos: [1.19084499e+00 9.03226512e-01 1.10444987e+02 5.05886765e-01
 2.01125467e-07 7.12853016e-07 6.23611433e-07]
2021-01-31 06:08:26,148 - pyswarms.single.local_best - INFO - Optimize for 500 iters with {'c1': 0.1, 'c2': 0.3, 'w': 0.9, 'k': 5, 'p': 2}
2021-01-31 06:09:00,394 - pyswarms.single.local_best - INFO - Optimization finished | best cost: 2449.008245599257, best pos: [1.18053326e+00 9.99727979e-01 1.19694593e+02 4.11511123e-01
 1.28765084e-06 8.37945048e-07 1.00563244e-06]
2021-01-31 06:09:00,448 - pyswarms.single.local_best - INFO - Optimize for 500 iters with {'c1': 0.1, 'c2': 0.3, 'w': 0.9, 'k': 5, 'p': 2}
2021-01-31 06:09:33,254 - pyswarms.single.local_best - INFO - Optimization finished | best cost: 2389.420518648444, best pos: [1.45705708e+00 1.16321681e+00 1.12487427e+02 3.19898989e-01
 1.60925859e-07 1.26014562e-06 8.05046244e-07]
2021-01-31 06:09:33,339 - pyswarms.single.local_best - INFO - Optimize for 500 iters with {'c1': 0.1, 'c2': 0.3, 'w': 0.9, 'k': 5, 'p': 2}
2021-01-31 06:10:08,693 - pyswarms.single.local_best - INFO - Optimization finished | best cost: 383.9622210343023, best pos: [1.66747311e+00 1.36438493e+00 1.17423086e+02 1.70732499e-01
 1.58215538e-06 1.43414258e-06 1.02382714e-06]
2021-01-31 06:10:08,758 - pyswarms.single.local_best - INFO - Optimize for 500 iters with {'c1': 0.1, 'c2': 0.3, 'w': 0.9, 'k': 5, 'p': 2}
2021-01-31 06:10:41,801 - pyswarms.single.local_best - INFO - Optimization finished | best cost: 348.82615547140085, best pos: [1.41171742e+00 1.15464099e+00 1.18221454e+02 2.62040230e-01
 7.64996007e-07 1.35465582e-06 9.76154180e-07]
2021-01-31 06:10:41,849 - pyswarms.single.local_best - INFO - Optimize for 500 iters with {'c1': 0.1, 'c2': 0.3, 'w': 0.9, 'k': 5, 'p': 2}
2021-01-31 06:11:18,299 - pyswarms.single.local_best - INFO - Optimization finished | best cost: 334.02157467146264, best pos: [1.26380670e+00 1.03591695e+00 1.17784261e+02 3.21707293e-01
 1.23467112e-06 1.93120737e-06 8.11565045e-07]
2021-01-31 06:11:18,342 - pyswarms.single.local_best - INFO - Optimize for 500 iters with {'c1': 0.1, 'c2': 0.3, 'w': 0.9, 'k': 5, 'p': 2}
2021-01-31 06:11:51,546 - pyswarms.single.local_best - INFO - Optimization finished | best cost: 350.7507161330464, best pos: [1.52475778e+00 1.26305714e+00 1.19355578e+02 2.21184942e-01
 5.48774337e-08 1.29858400e-06 1.05270092e-06]
2021-01-31 06:11:51,592 - pyswarms.single.local_best - INFO - Optimize for 500 iters with {'c1': 0.1, 'c2': 0.3, 'w': 0.9, 'k': 5, 'p': 2}
2021-01-31 06:12:26,406 - pyswarms.single.local_best - INFO - Optimization finished | best cost: 362.2757350360764, best pos: [1.14371401e+00 9.84683293e-01 1.19836559e+02 3.47481341e-01
 1.13394038e-06 8.39987758e-07 2.17446434e-06]
2021-01-31 06:12:26,453 - pyswarms.single.local_best - INFO - Optimize for 500 iters with {'c1': 0.1, 'c2': 0.3, 'w': 0.9, 'k': 5, 'p': 2}
2021-01-31 06:13:01,630 - pyswarms.single.local_best - INFO - Optimization finished | best cost: 371.1578192406545, best pos: [1.72527142e+00 1.47473155e+00 1.17049749e+02 1.49418806e-01
 1.24463113e-06 1.84802537e-06 1.07301360e-06]
2021-01-31 06:13:01,674 - pyswarms.single.local_best - INFO - Optimize for 500 iters with {'c1': 0.1, 'c2': 0.3, 'w': 0.9, 'k': 5, 'p': 2}
2021-01-31 06:13:36,572 - pyswarms.single.local_best - INFO - Optimization finished | best cost: 395.4550327667123, best pos: [1.39789261e+00 9.91142204e-01 1.03835631e+02 3.66156021e-01
 1.10447166e-06 1.53205761e-06 2.08139597e-07]
2021-01-31 06:13:36,615 - pyswarms.single.local_best - INFO - Optimize for 500 iters with {'c1': 0.1, 'c2': 0.3, 'w': 0.9, 'k': 5, 'p': 2}
2021-01-31 06:14:12,643 - pyswarms.single.local_best - INFO - Optimization finished | best cost: 373.80384078974043, best pos: [1.22952480e+00 1.06760125e+00 1.20244547e+02 3.06846868e-01
 4.87136786e-08 1.02604097e-06 2.09665783e-06]
2021-01-31 06:14:12,685 - pyswarms.single.local_best - INFO - Optimize for 500 iters with {'c1': 0.1, 'c2': 0.3, 'w': 0.9, 'k': 5, 'p': 2}
2021-01-31 06:14:45,942 - pyswarms.single.local_best - INFO - Optimization finished | best cost: 368.062064810499, best pos: [1.68260994e+00 1.47284721e+00 1.20695417e+02 1.49746059e-01
 1.69812835e-07 1.30100253e-06 1.53400712e-06]
2021-01-31 06:14:45,989 - pyswarms.single.local_best - INFO - Optimize for 500 iters with {'c1': 0.1, 'c2': 0.3, 'w': 0.9, 'k': 5, 'p': 2}
2021-01-31 06:15:22,368 - pyswarms.single.local_best - INFO - Optimization finished | best cost: 322.4024807722759, best pos: [1.39860676e+00 1.21113903e+00 1.21156177e+02 2.37275225e-01
 8.38920511e-07 1.15572928e-06 1.55783319e-06]
2021-01-31 06:15:22,415 - pyswarms.single.local_best - INFO - Optimize for 500 iters with {'c1': 0.1, 'c2': 0.3, 'w': 0.9, 'k': 5, 'p': 2}
2021-01-31 06:15:55,494 - pyswarms.single.local_best - INFO - Optimization finished | best cost: 351.49239226105453, best pos: [1.63457602e+00 1.38893689e+00 1.20932420e+02 1.65680498e-01
 1.60052393e-06 9.63615112e-07 1.24878655e-06]
2021-01-31 06:15:55,531 - pyswarms.single.local_best - INFO - Optimize for 500 iters with {'c1': 0.1, 'c2': 0.3, 'w': 0.9, 'k': 5, 'p': 2}
2021-01-31 06:16:30,969 - pyswarms.single.local_best - INFO - Optimization finished | best cost: 365.7108261348602, best pos: [1.33309779e+00 1.10765997e+00 1.16399002e+02 2.88097486e-01
 1.54271234e-06 1.20138445e-06 1.03058494e-06]
2021-01-31 06:16:31,015 - pyswarms.single.local_best - INFO - Optimize for 500 iters with {'c1': 0.1, 'c2': 0.3, 'w': 0.9, 'k': 5, 'p': 2}
2021-01-31 06:17:05,960 - pyswarms.single.local_best - INFO - Optimization finished | best cost: 320.3362563371801, best pos: [1.67273782e+00 1.35306613e+00 1.18916792e+02 1.82112046e-01
 1.08856578e-06 1.19775365e-06 7.38057117e-07]
2021-01-31 06:17:06,011 - pyswarms.single.local_best - INFO - Optimize for 500 iters with {'c1': 0.1, 'c2': 0.3, 'w': 0.9, 'k': 5, 'p': 2}
2021-01-31 06:17:41,491 - pyswarms.single.local_best - INFO - Optimization finished | best cost: 336.2446783820686, best pos: [9.08844003e-01 7.44072468e-01 1.17653908e+02 5.62696115e-01
 9.42846803e-07 1.62186705e-06 1.06688030e-06]
2021-01-31 06:17:41,536 - pyswarms.single.local_best - INFO - Optimize for 500 iters with {'c1': 0.1, 'c2': 0.3, 'w': 0.9, 'k': 5, 'p': 2}
2021-01-31 06:18:16,696 - pyswarms.single.local_best - INFO - Optimization finished | best cost: 385.53613927075776, best pos: [1.49061351e+00 1.25470869e+00 1.21462662e+02 2.10451165e-01
 9.01247688e-07 1.47917024e-06 1.30112369e-06]
2021-01-31 06:18:16,740 - pyswarms.single.local_best - INFO - Optimize for 500 iters with {'c1': 0.1, 'c2': 0.3, 'w': 0.9, 'k': 5, 'p': 2}
2021-01-31 06:18:52,040 - pyswarms.single.local_best - INFO - Optimization finished | best cost: 329.7298512208996, best pos: [1.00833258e+00 8.15944947e-01 1.19348829e+02 4.79994499e-01
 1.90361033e-07 1.58540982e-06 1.19731125e-06]
2021-01-31 06:18:52,084 - pyswarms.single.local_best - INFO - Optimize for 500 iters with {'c1': 0.1, 'c2': 0.3, 'w': 0.9, 'k': 5, 'p': 2}
2021-01-31 06:19:26,554 - pyswarms.single.local_best - INFO - Optimization finished | best cost: 319.7717102115712, best pos: [1.45134010e+00 1.18850727e+00 1.18443317e+02 2.41429452e-01
 1.21778358e-07 1.96761515e-06 1.12591004e-06]
2021-01-31 06:19:26,593 - pyswarms.single.local_best - INFO - Optimize for 500 iters with {'c1': 0.1, 'c2': 0.3, 'w': 0.9, 'k': 5, 'p': 2}
2021-01-31 06:20:03,084 - pyswarms.single.local_best - INFO - Optimization finished | best cost: 357.13725877680156, best pos: [1.03927470e+00 8.30279252e-01 1.20304702e+02 4.46302455e-01
 7.89991407e-07 6.65404876e-07 1.66849927e-06]
2021-01-31 06:20:03,130 - pyswarms.single.local_best - INFO - Optimize for 500 iters with {'c1': 0.1, 'c2': 0.3, 'w': 0.9, 'k': 5, 'p': 2}
2021-01-31 06:20:37,784 - pyswarms.single.local_best - INFO - Optimization finished | best cost: 366.29463418975456, best pos: [1.14117585e+00 9.55586416e-01 1.22374757e+02 3.54278372e-01
 1.04095469e-06 4.81525917e-07 2.07004828e-06]
2021-01-31 06:20:37,829 - pyswarms.single.local_best - INFO - Optimize for 500 iters with {'c1': 0.1, 'c2': 0.3, 'w': 0.9, 'k': 5, 'p': 2}
2021-01-31 06:21:13,773 - pyswarms.single.local_best - INFO - Optimization finished | best cost: 371.4747225365337, best pos: [1.04594624e+00 8.57867754e-01 1.18587431e+02 4.39666426e-01
 9.32789235e-08 1.28174383e-06 1.74133122e-06]
2021-01-31 06:21:13,818 - pyswarms.single.local_best - INFO - Optimize for 500 iters with {'c1': 0.1, 'c2': 0.3, 'w': 0.9, 'k': 5, 'p': 2}
2021-01-31 06:21:48,696 - pyswarms.single.local_best - INFO - Optimization finished | best cost: 339.5974813810619, best pos: [1.14396703e+00 9.72207400e-01 1.20894988e+02 3.58508878e-01
 1.15649838e-07 1.93568206e-07 2.25238475e-06]
2021-01-31 06:21:48,735 - pyswarms.single.local_best - INFO - Optimize for 500 iters with {'c1': 0.1, 'c2': 0.3, 'w': 0.9, 'k': 5, 'p': 2}
2021-01-31 06:22:24,036 - pyswarms.single.local_best - INFO - Optimization finished | best cost: 392.3588247659054, best pos: [1.53229516e+00 1.35622585e+00 1.19144888e+02 1.82194093e-01
 1.75220281e-06 1.00265891e-06 1.71126124e-06]
2021-01-31 06:22:24,078 - pyswarms.single.local_best - INFO - Optimize for 500 iters with {'c1': 0.1, 'c2': 0.3, 'w': 0.9, 'k': 5, 'p': 2}
2021-01-31 06:22:54,348 - pyswarms.single.local_best - INFO - Optimization finished | best cost: 323.2664740725726, best pos: [9.73841895e-01 8.35614119e-01 1.18817209e+02 4.80540767e-01
 9.31955722e-07 2.20389488e-06 1.15578355e-06]
2021-01-31 06:22:54,396 - pyswarms.single.local_best - INFO - Optimize for 500 iters with {'c1': 0.1, 'c2': 0.3, 'w': 0.9, 'k': 5, 'p': 2}
2021-01-31 06:23:23,370 - pyswarms.single.local_best - INFO - Optimization finished | best cost: 360.78436591350055, best pos: [9.31259134e-01 8.32781786e-01 1.16867610e+02 4.77769557e-01
 9.82391332e-07 2.32386787e-06 2.36034791e-06]
2021-01-31 06:23:23,417 - pyswarms.single.local_best - INFO - Optimize for 500 iters with {'c1': 0.1, 'c2': 0.3, 'w': 0.9, 'k': 5, 'p': 2}
2021-01-31 06:23:50,461 - pyswarms.single.local_best - INFO - Optimization finished | best cost: 353.9286306599229, best pos: [8.76602301e-01 7.53900933e-01 1.19358943e+02 5.48669846e-01
 1.31425640e-06 1.23498332e-06 2.03407549e-06]
2021-01-31 06:23:50,509 - pyswarms.single.local_best - INFO - Optimize for 500 iters with {'c1': 0.1, 'c2': 0.3, 'w': 0.9, 'k': 5, 'p': 2}
2021-01-31 06:24:18,283 - pyswarms.single.local_best - INFO - Optimization finished | best cost: 369.93322377701327, best pos: [1.62428106e+00 1.31197249e+00 1.20464019e+02 1.82523096e-01
 1.44684900e-06 9.64478503e-07 1.00062021e-06]
2021-01-31 06:24:18,334 - pyswarms.single.local_best - INFO - Optimize for 500 iters with {'c1': 0.1, 'c2': 0.3, 'w': 0.9, 'k': 5, 'p': 2}
2021-01-31 06:24:47,661 - pyswarms.single.local_best - INFO - Optimization finished | best cost: 361.98711173542586, best pos: [1.03182949e+00 8.61680278e-01 1.19977377e+02 4.36771908e-01
 1.33960199e-07 1.23275504e-06 1.90253456e-06]
2021-01-31 06:24:47,710 - pyswarms.single.local_best - INFO - Optimize for 500 iters with {'c1': 0.1, 'c2': 0.3, 'w': 0.9, 'k': 5, 'p': 2}
2021-01-31 06:25:15,747 - pyswarms.single.local_best - INFO - Optimization finished | best cost: 357.3934986517618, best pos: [1.32078103e+00 1.12806059e+00 1.17637924e+02 2.81831806e-01
 8.67761092e-07 1.58096492e-06 1.21180151e-06]
2021-01-31 06:25:15,796 - pyswarms.single.local_best - INFO - Optimize for 500 iters with {'c1': 0.1, 'c2': 0.3, 'w': 0.9, 'k': 5, 'p': 2}
2021-01-31 06:25:43,286 - pyswarms.single.local_best - INFO - Optimization finished | best cost: 350.59735819686307, best pos: [1.17564637e+00 1.01913394e+00 1.16274091e+02 3.51663400e-01
 5.53336389e-08 8.92948561e-07 1.74159036e-06]
2021-01-31 06:25:43,328 - pyswarms.single.local_best - INFO - Optimize for 500 iters with {'c1': 0.1, 'c2': 0.3, 'w': 0.9, 'k': 5, 'p': 2}
2021-01-31 06:26:11,858 - pyswarms.single.local_best - INFO - Optimization finished | best cost: 367.35376905185666, best pos: [1.00134081e+00 8.81649425e-01 1.18606642e+02 4.38750747e-01
 1.36493316e-06 7.12661121e-07 2.14583131e-06]
2021-01-31 06:26:11,908 - pyswarms.single.local_best - INFO - Optimize for 500 iters with {'c1': 0.1, 'c2': 0.3, 'w': 0.9, 'k': 5, 'p': 2}
2021-01-31 06:26:40,886 - pyswarms.single.local_best - INFO - Optimization finished | best cost: 334.3409730069869, best pos: [1.29652546e+00 1.13665636e+00 1.19857196e+02 2.77564247e-01
 9.35536391e-07 1.20651886e-06 1.60879724e-06]
2021-01-31 06:26:40,933 - pyswarms.single.local_best - INFO - Optimize for 500 iters with {'c1': 0.1, 'c2': 0.3, 'w': 0.9, 'k': 5, 'p': 2}
2021-01-31 06:27:09,518 - pyswarms.single.local_best - INFO - Optimization finished | best cost: 319.6203218844573, best pos: [1.43584944e+00 1.24032012e+00 1.17411185e+02 2.26004694e-01
 1.31740005e-07 2.37318511e-06 1.61089907e-06]
2021-01-31 06:27:09,570 - pyswarms.single.local_best - INFO - Optimize for 500 iters with {'c1': 0.1, 'c2': 0.3, 'w': 0.9, 'k': 5, 'p': 2}
2021-01-31 06:27:36,922 - pyswarms.single.local_best - INFO - Optimization finished | best cost: 352.79673160059053, best pos: [1.20761422e+00 1.01379978e+00 1.22622735e+02 3.31844307e-01
 1.97277212e-07 1.73400822e-06 1.39296455e-06]
2021-01-31 06:27:36,969 - pyswarms.single.local_best - INFO - Optimize for 500 iters with {'c1': 0.1, 'c2': 0.3, 'w': 0.9, 'k': 5, 'p': 2}
2021-01-31 06:28:04,887 - pyswarms.single.local_best - INFO - Optimization finished | best cost: 403.39016715749005, best pos: [1.10289760e+00 9.57084282e-01 1.20753183e+02 3.72061108e-01
 1.25372652e-06 1.59410999e-06 1.76484712e-06]
2021-01-31 06:28:04,936 - pyswarms.single.local_best - INFO - Optimize for 500 iters with {'c1': 0.1, 'c2': 0.3, 'w': 0.9, 'k': 5, 'p': 2}
2021-01-31 06:28:32,831 - pyswarms.single.local_best - INFO - Optimization finished | best cost: 334.68338550157887, best pos: [1.57632213e+00 1.35664522e+00 1.18801831e+02 1.78611934e-01
 1.33434874e-06 1.28415961e-06 1.49174771e-06]
2021-01-31 06:28:32,882 - pyswarms.single.local_best - INFO - Optimize for 500 iters with {'c1': 0.1, 'c2': 0.3, 'w': 0.9, 'k': 5, 'p': 2}
2021-01-31 06:29:01,012 - pyswarms.single.local_best - INFO - Optimization finished | best cost: 335.62879270794724, best pos: [7.71555344e-01 6.40775002e-01 1.19868739e+02 6.95991664e-01
 1.18476038e-06 2.31472251e-06 7.31081874e-07]
2021-01-31 06:29:01,060 - pyswarms.single.local_best - INFO - Optimize for 500 iters with {'c1': 0.1, 'c2': 0.3, 'w': 0.9, 'k': 5, 'p': 2}
2021-01-31 06:29:27,294 - pyswarms.single.local_best - INFO - Optimization finished | best cost: 379.96744843025135, best pos: [1.27034463e+00 1.07601538e+00 1.17555014e+02 2.99305924e-01
 1.10534270e-06 1.61501893e-06 1.45847442e-06]
2021-01-31 06:29:27,344 - pyswarms.single.local_best - INFO - Optimize for 500 iters with {'c1': 0.1, 'c2': 0.3, 'w': 0.9, 'k': 5, 'p': 2}
2021-01-31 06:29:55,678 - pyswarms.single.local_best - INFO - Optimization finished | best cost: 361.28683444314777, best pos: [8.59364893e-01 6.79777915e-01 1.18591981e+02 6.28742374e-01
 5.00677137e-07 1.27169777e-06 1.15718893e-06]
2021-01-31 06:29:55,726 - pyswarms.single.local_best - INFO - Optimize for 500 iters with {'c1': 0.1, 'c2': 0.3, 'w': 0.9, 'k': 5, 'p': 2}
2021-01-31 06:30:23,778 - pyswarms.single.local_best - INFO - Optimization finished | best cost: 371.9781851379446, best pos: [1.52986878e+00 1.26790621e+00 1.21555953e+02 1.96988570e-01
 8.75340477e-07 1.20281961e-06 1.49429796e-06]
2021-01-31 06:30:23,822 - pyswarms.single.local_best - INFO - Optimize for 500 iters with {'c1': 0.1, 'c2': 0.3, 'w': 0.9, 'k': 5, 'p': 2}
2021-01-31 06:30:51,635 - pyswarms.single.local_best - INFO - Optimization finished | best cost: 358.4491246866329, best pos: [1.14532916e+00 9.61845372e-01 1.19626013e+02 3.67476732e-01
 2.38747987e-07 9.74225635e-07 1.73261352e-06]
2021-01-31 06:30:51,686 - pyswarms.single.local_best - INFO - Optimize for 500 iters with {'c1': 0.1, 'c2': 0.3, 'w': 0.9, 'k': 5, 'p': 2}
2021-01-31 06:31:20,045 - pyswarms.single.local_best - INFO - Optimization finished | best cost: 384.56209669234295, best pos: [1.23204522e+00 1.09737817e+00 1.20147390e+02 2.99646912e-01
 2.77404224e-08 1.50709221e-06 1.99779151e-06]
2021-01-31 06:31:20,089 - pyswarms.single.local_best - INFO - Optimize for 500 iters with {'c1': 0.1, 'c2': 0.3, 'w': 0.9, 'k': 5, 'p': 2}
2021-01-31 06:31:46,878 - pyswarms.single.local_best - INFO - Optimization finished | best cost: 370.798531808358, best pos: [1.43877347e+00 1.13298550e+00 1.14864318e+02 2.78926754e-01
 9.83760010e-08 1.02977710e-06 8.37777273e-07]
2021-01-31 06:31:46,927 - pyswarms.single.local_best - INFO - Optimize for 500 iters with {'c1': 0.1, 'c2': 0.3, 'w': 0.9, 'k': 5, 'p': 2}
2021-01-31 06:32:15,483 - pyswarms.single.local_best - INFO - Optimization finished | best cost: 389.09775806416854, best pos: [1.32427135e+00 1.13110609e+00 1.19771934e+02 2.71643193e-01
 6.92894294e-07 1.25469529e-06 1.57350329e-06]
2021-01-31 06:32:15,526 - pyswarms.single.local_best - INFO - Optimize for 500 iters with {'c1': 0.1, 'c2': 0.3, 'w': 0.9, 'k': 5, 'p': 2}
2021-01-31 06:32:43,942 - pyswarms.single.local_best - INFO - Optimization finished | best cost: 340.3213246343824, best pos: [1.23886230e+00 1.05090408e+00 1.19843109e+02 3.16945828e-01
 9.91089997e-07 1.15890591e-06 1.35808391e-06]
2021-01-31 06:32:43,991 - pyswarms.single.local_best - INFO - Optimize for 500 iters with {'c1': 0.1, 'c2': 0.3, 'w': 0.9, 'k': 5, 'p': 2}
2021-01-31 06:33:11,399 - pyswarms.single.local_best - INFO - Optimization finished | best cost: 362.21731960103114, best pos: [1.54407047e+00 1.31061701e+00 1.19231062e+02 2.03462737e-01
 7.25714900e-08 8.94782579e-07 1.35514082e-06]
2021-01-31 06:33:11,454 - pyswarms.single.local_best - INFO - Optimize for 500 iters with {'c1': 0.1, 'c2': 0.3, 'w': 0.9, 'k': 5, 'p': 2}
2021-01-31 06:33:39,353 - pyswarms.single.local_best - INFO - Optimization finished | best cost: 350.6146939300644, best pos: [1.32503602e+00 1.12703008e+00 1.18489961e+02 2.80670897e-01
 1.53715848e-07 1.45479262e-06 1.45040665e-06]
2021-01-31 06:33:39,397 - pyswarms.single.local_best - INFO - Optimize for 500 iters with {'c1': 0.1, 'c2': 0.3, 'w': 0.9, 'k': 5, 'p': 2}
2021-01-31 06:34:06,945 - pyswarms.single.local_best - INFO - Optimization finished | best cost: 377.20649542853994, best pos: [1.65869478e+00 1.31474684e+00 1.21210197e+02 1.82624238e-01
 9.60081681e-07 2.33654727e-06 6.56708886e-07]
2021-01-31 06:34:06,994 - pyswarms.single.local_best - INFO - Optimize for 500 iters with {'c1': 0.1, 'c2': 0.3, 'w': 0.9, 'k': 5, 'p': 2}
2021-01-31 06:34:34,000 - pyswarms.single.local_best - INFO - Optimization finished | best cost: 370.4478925999741, best pos: [1.23135890e+00 9.84138930e-01 1.19155373e+02 3.47171300e-01
 3.09653388e-08 1.69077567e-06 1.00284927e-06]
2021-01-31 06:34:34,046 - pyswarms.single.local_best - INFO - Optimize for 500 iters with {'c1': 0.1, 'c2': 0.3, 'w': 0.9, 'k': 5, 'p': 2}
2021-01-31 06:35:02,870 - pyswarms.single.local_best - INFO - Optimization finished | best cost: 392.8353416946063, best pos: [1.11020233e+00 9.13912766e-01 1.15566706e+02 4.03184363e-01
 6.00964178e-07 2.23708802e-06 1.17198848e-06]
2021-01-31 06:35:02,918 - pyswarms.single.local_best - INFO - Optimize for 500 iters with {'c1': 0.1, 'c2': 0.3, 'w': 0.9, 'k': 5, 'p': 2}
2021-01-31 06:35:30,616 - pyswarms.single.local_best - INFO - Optimization finished | best cost: 360.0097518490131, best pos: [1.46333048e+00 1.17142036e+00 1.17925834e+02 2.51089790e-01
 6.02024628e-07 1.13165457e-06 9.24529236e-07]
2021-01-31 06:35:30,665 - pyswarms.single.local_best - INFO - Optimize for 500 iters with {'c1': 0.1, 'c2': 0.3, 'w': 0.9, 'k': 5, 'p': 2}
2021-01-31 06:35:59,102 - pyswarms.single.local_best - INFO - Optimization finished | best cost: 384.09490989950984, best pos: [1.05096751e+00 8.92441612e-01 1.21275043e+02 4.11550983e-01
 7.34512910e-07 1.95947856e-06 1.62359891e-06]
2021-01-31 06:35:59,149 - pyswarms.single.local_best - INFO - Optimize for 500 iters with {'c1': 0.1, 'c2': 0.3, 'w': 0.9, 'k': 5, 'p': 2}
2021-01-31 06:36:28,427 - pyswarms.single.local_best - INFO - Optimization finished | best cost: 355.12164936326224, best pos: [1.34123642e+00 1.08883604e+00 1.19068093e+02 2.93985485e-01
 6.50494241e-07 9.15469998e-07 1.04558504e-06]
2021-01-31 06:36:28,480 - pyswarms.single.local_best - INFO - Optimize for 500 iters with {'c1': 0.1, 'c2': 0.3, 'w': 0.9, 'k': 5, 'p': 2}
2021-01-31 06:36:56,074 - pyswarms.single.local_best - INFO - Optimization finished | best cost: 356.55802993145767, best pos: [1.38798720e+00 1.21898532e+00 1.19178848e+02 2.34599679e-01
 7.64641918e-07 1.22607234e-07 2.16443414e-06]
2021-01-31 06:36:56,124 - pyswarms.single.local_best - INFO - Optimize for 500 iters with {'c1': 0.1, 'c2': 0.3, 'w': 0.9, 'k': 5, 'p': 2}
2021-01-31 06:37:25,730 - pyswarms.single.local_best - INFO - Optimization finished | best cost: 370.7468647478783, best pos: [1.81771135e+00 1.60279447e+00 1.17835368e+02 1.20487992e-01
 4.09795827e-08 1.44933933e-06 1.42313068e-06]
2021-01-31 06:37:25,781 - pyswarms.single.local_best - INFO - Optimize for 500 iters with {'c1': 0.1, 'c2': 0.3, 'w': 0.9, 'k': 5, 'p': 2}
2021-01-31 06:37:54,299 - pyswarms.single.local_best - INFO - Optimization finished | best cost: 366.1905823436488, best pos: [1.64220735e+00 1.31318774e+00 1.18898849e+02 1.89036981e-01
 2.90161715e-07 1.13856716e-06 1.02109036e-06]
2021-01-31 06:37:54,347 - pyswarms.single.local_best - INFO - Optimize for 500 iters with {'c1': 0.1, 'c2': 0.3, 'w': 0.9, 'k': 5, 'p': 2}
2021-01-31 06:38:22,782 - pyswarms.single.local_best - INFO - Optimization finished | best cost: 357.36306909389214, best pos: [1.03884315e+00 8.60375104e-01 1.18688043e+02 4.49476445e-01
 1.47290714e-07 9.66220456e-07 1.64363507e-06]
2021-01-31 06:38:22,833 - pyswarms.single.local_best - INFO - Optimize for 500 iters with {'c1': 0.1, 'c2': 0.3, 'w': 0.9, 'k': 5, 'p': 2}
2021-01-31 06:38:52,066 - pyswarms.single.local_best - INFO - Optimization finished | best cost: 367.09797200922816, best pos: [1.46382573e+00 1.30621742e+00 1.22098862e+02 2.03711086e-01
 8.32624486e-07 1.37709027e-06 1.74605953e-06]
2021-01-31 06:38:52,110 - pyswarms.single.local_best - INFO - Optimize for 500 iters with {'c1': 0.1, 'c2': 0.3, 'w': 0.9, 'k': 5, 'p': 2}
2021-01-31 06:39:19,882 - pyswarms.single.local_best - INFO - Optimization finished | best cost: 300.5743592194084, best pos: [1.24046050e+00 1.01613857e+00 1.20548378e+02 3.26571452e-01
 1.72924929e-06 1.32845504e-06 9.25509361e-07]
2021-01-31 06:39:19,925 - pyswarms.single.local_best - INFO - Optimize for 500 iters with {'c1': 0.1, 'c2': 0.3, 'w': 0.9, 'k': 5, 'p': 2}
2021-01-31 06:39:47,813 - pyswarms.single.local_best - INFO - Optimization finished | best cost: 348.03814315941656, best pos: [1.81917018e+00 1.13276852e+00 9.99385190e+01 2.94517155e-01
 4.48305806e-07 9.50277058e-07 1.68857609e-07]
2021-01-31 06:39:47,862 - pyswarms.single.local_best - INFO - Optimize for 500 iters with {'c1': 0.1, 'c2': 0.3, 'w': 0.9, 'k': 5, 'p': 2}
2021-01-31 06:40:14,904 - pyswarms.single.local_best - INFO - Optimization finished | best cost: 350.96721196094734, best pos: [1.35210881e+00 1.13849755e+00 1.22192161e+02 2.66498401e-01
 1.03212175e-06 1.19208546e-06 1.22381562e-06]
2021-01-31 06:40:14,952 - pyswarms.single.local_best - INFO - Optimize for 500 iters with {'c1': 0.1, 'c2': 0.3, 'w': 0.9, 'k': 5, 'p': 2}
2021-01-31 06:40:43,652 - pyswarms.single.local_best - INFO - Optimization finished | best cost: 340.56015538632664, best pos: [1.44450605e+00 1.17573261e+00 1.20230715e+02 2.46284065e-01
 8.27643838e-07 1.68906335e-06 8.43442447e-07]
2021-01-31 06:40:43,700 - pyswarms.single.local_best - INFO - Optimize for 500 iters with {'c1': 0.1, 'c2': 0.3, 'w': 0.9, 'k': 5, 'p': 2}
2021-01-31 06:41:11,506 - pyswarms.single.local_best - INFO - Optimization finished | best cost: 362.14066453985316, best pos: [9.57945286e-01 7.79301803e-01 1.19082958e+02 5.14704279e-01
 1.66868474e-07 1.14289162e-06 1.59672577e-06]
2021-01-31 06:41:11,554 - pyswarms.single.local_best - INFO - Optimize for 500 iters with {'c1': 0.1, 'c2': 0.3, 'w': 0.9, 'k': 5, 'p': 2}
2021-01-31 06:41:38,630 - pyswarms.single.local_best - INFO - Optimization finished | best cost: 351.8371251586274, best pos: [1.40721145e+00 1.22750152e+00 1.19345616e+02 2.35734287e-01
 4.33879808e-07 4.36446905e-07 1.81621064e-06]
2021-01-31 06:41:38,680 - pyswarms.single.local_best - INFO - Optimize for 500 iters with {'c1': 0.1, 'c2': 0.3, 'w': 0.9, 'k': 5, 'p': 2}
2021-01-31 06:42:06,289 - pyswarms.single.local_best - INFO - Optimization finished | best cost: 377.59633474474265, best pos: [1.00901730e+00 8.72642182e-01 1.16885414e+02 4.48399232e-01
 8.54989608e-07 1.70046643e-06 1.60721680e-06]
2021-01-31 06:42:06,342 - pyswarms.single.local_best - INFO - Optimize for 500 iters with {'c1': 0.1, 'c2': 0.3, 'w': 0.9, 'k': 5, 'p': 2}
2021-01-31 06:42:33,940 - pyswarms.single.local_best - INFO - Optimization finished | best cost: 407.65909392244845, best pos: [9.94305986e-01 8.26996668e-01 1.17127583e+02 4.65972300e-01
 2.37454225e-07 2.07529568e-06 1.85032449e-06]
2021-01-31 06:42:33,991 - pyswarms.single.local_best - INFO - Optimize for 500 iters with {'c1': 0.1, 'c2': 0.3, 'w': 0.9, 'k': 5, 'p': 2}
2021-01-31 06:43:02,159 - pyswarms.single.local_best - INFO - Optimization finished | best cost: 330.04594179818605, best pos: [1.66649781e+00 1.38279556e+00 1.14264303e+02 1.70473767e-01
 8.74225783e-07 1.27673379e-06 1.24227927e-06]
2021-01-31 06:43:02,203 - pyswarms.single.local_best - INFO - Optimize for 500 iters with {'c1': 0.1, 'c2': 0.3, 'w': 0.9, 'k': 5, 'p': 2}
2021-01-31 06:43:30,375 - pyswarms.single.local_best - INFO - Optimization finished | best cost: 332.6939328474314, best pos: [1.19980485e+00 1.00309864e+00 1.16055961e+02 3.40905173e-01
 1.35691568e-06 5.63809964e-07 1.68775878e-06]
2021-01-31 06:43:30,432 - pyswarms.single.local_best - INFO - Optimize for 500 iters with {'c1': 0.1, 'c2': 0.3, 'w': 0.9, 'k': 5, 'p': 2}
2021-01-31 06:43:59,143 - pyswarms.single.local_best - INFO - Optimization finished | best cost: 383.67577719691354, best pos: [9.79159513e-01 8.44044706e-01 1.25007885e+02 4.49295996e-01
 2.76385661e-07 1.18361860e-06 2.33725074e-06]
2021-01-31 06:43:59,195 - pyswarms.single.local_best - INFO - Optimize for 500 iters with {'c1': 0.1, 'c2': 0.3, 'w': 0.9, 'k': 5, 'p': 2}
2021-01-31 06:44:27,620 - pyswarms.single.local_best - INFO - Optimization finished | best cost: 344.3999977335005, best pos: [1.25237353e+00 1.06077220e+00 1.20173670e+02 3.06189466e-01
 1.71584332e-07 1.63056527e-06 1.66007013e-06]
2021-01-31 06:44:27,669 - pyswarms.single.local_best - INFO - Optimize for 500 iters with {'c1': 0.1, 'c2': 0.3, 'w': 0.9, 'k': 5, 'p': 2}
2021-01-31 06:44:55,470 - pyswarms.single.local_best - INFO - Optimization finished | best cost: 350.64583342662183, best pos: [1.35086397e+00 1.17667551e+00 1.17403469e+02 2.52922359e-01
 9.90426384e-07 2.21001401e-07 2.01770222e-06]
2021-01-31 06:44:55,521 - pyswarms.single.local_best - INFO - Optimize for 500 iters with {'c1': 0.1, 'c2': 0.3, 'w': 0.9, 'k': 5, 'p': 2}
2021-01-31 06:45:24,304 - pyswarms.single.local_best - INFO - Optimization finished | best cost: 381.16540016023674, best pos: [1.07202465e+00 8.68077467e-01 1.17135359e+02 4.33872155e-01
 4.65952404e-09 2.42354864e-06 1.11532894e-06]
2021-01-31 06:45:24,353 - pyswarms.single.local_best - INFO - Optimize for 500 iters with {'c1': 0.1, 'c2': 0.3, 'w': 0.9, 'k': 5, 'p': 2}
2021-01-31 06:45:52,571 - pyswarms.single.local_best - INFO - Optimization finished | best cost: 371.9986952199715, best pos: [1.27631800e+00 1.09605402e+00 1.20850274e+02 2.82071035e-01
 7.03332654e-07 1.66167999e-06 1.85133593e-06]
2021-01-31 06:45:52,618 - pyswarms.single.local_best - INFO - Optimize for 500 iters with {'c1': 0.1, 'c2': 0.3, 'w': 0.9, 'k': 5, 'p': 2}
2021-01-31 06:46:21,641 - pyswarms.single.local_best - INFO - Optimization finished | best cost: 364.53227487735387, best pos: [1.39201138e+00 1.18424323e+00 1.16250512e+02 2.55691899e-01
 2.02966333e-07 1.12686705e-06 1.49865316e-06]
2021-01-31 06:46:21,690 - pyswarms.single.local_best - INFO - Optimize for 500 iters with {'c1': 0.1, 'c2': 0.3, 'w': 0.9, 'k': 5, 'p': 2}
2021-01-31 06:46:49,416 - pyswarms.single.local_best - INFO - Optimization finished | best cost: 359.802935446456, best pos: [1.67451463e+00 1.39590276e+00 1.19415518e+02 1.62666718e-01
 1.29859215e-06 2.01512989e-06 9.73618001e-07]
2021-01-31 06:46:49,467 - pyswarms.single.local_best - INFO - Optimize for 500 iters with {'c1': 0.1, 'c2': 0.3, 'w': 0.9, 'k': 5, 'p': 2}
2021-01-31 06:47:18,075 - pyswarms.single.local_best - INFO - Optimization finished | best cost: 343.4665464495547, best pos: [1.24004209e+00 1.05762784e+00 1.18409778e+02 3.14038463e-01
 7.27917204e-07 1.08589459e-06 1.59826256e-06]
2021-01-31 06:47:18,123 - pyswarms.single.local_best - INFO - Optimize for 500 iters with {'c1': 0.1, 'c2': 0.3, 'w': 0.9, 'k': 5, 'p': 2}
2021-01-31 06:47:46,392 - pyswarms.single.local_best - INFO - Optimization finished | best cost: 386.3165578466155, best pos: [9.84345593e-01 8.16962029e-01 1.20417111e+02 4.70823797e-01
 1.20841253e-07 1.21461188e-06 2.03976318e-06]
2021-01-31 06:47:46,441 - pyswarms.single.local_best - INFO - Optimize for 500 iters with {'c1': 0.1, 'c2': 0.3, 'w': 0.9, 'k': 5, 'p': 2}
2021-01-31 06:48:14,639 - pyswarms.single.local_best - INFO - Optimization finished | best cost: 344.3007110035645, best pos: [1.54983996e+00 1.34294855e+00 1.18650878e+02 1.91326864e-01
 3.20715329e-09 2.00325079e-06 1.42569698e-06]
2021-01-31 06:48:14,688 - pyswarms.single.local_best - INFO - Optimize for 500 iters with {'c1': 0.1, 'c2': 0.3, 'w': 0.9, 'k': 5, 'p': 2}
2021-01-31 06:48:42,249 - pyswarms.single.local_best - INFO - Optimization finished | best cost: 330.0508521509444, best pos: [1.42059606e+00 1.18967817e+00 1.13851990e+02 2.51331330e-01
 4.62907723e-07 8.31699450e-07 1.47148730e-06]
2021-01-31 06:48:42,300 - pyswarms.single.local_best - INFO - Optimize for 500 iters with {'c1': 0.1, 'c2': 0.3, 'w': 0.9, 'k': 5, 'p': 2}
2021-01-31 06:49:08,711 - pyswarms.single.local_best - INFO - Optimization finished | best cost: 381.4130391490607, best pos: [8.97585959e-01 7.77723247e-01 1.20427357e+02 5.28419934e-01
 1.32760885e-06 3.53028232e-07 2.31400474e-06]
2021-01-31 06:49:08,761 - pyswarms.single.local_best - INFO - Optimize for 500 iters with {'c1': 0.1, 'c2': 0.3, 'w': 0.9, 'k': 5, 'p': 2}
2021-01-31 06:49:37,596 - pyswarms.single.local_best - INFO - Optimization finished | best cost: 359.65802795171396, best pos: [1.10061704e+00 8.78540976e-01 1.18848509e+02 4.24932133e-01
 5.77838885e-07 1.50295943e-06 9.33747881e-07]
2021-01-31 06:49:37,647 - pyswarms.single.local_best - INFO - Optimize for 500 iters with {'c1': 0.1, 'c2': 0.3, 'w': 0.9, 'k': 5, 'p': 2}
2021-01-31 06:50:06,706 - pyswarms.single.local_best - INFO - Optimization finished | best cost: 356.95359570570406, best pos: [1.69894716e+00 1.36563328e+00 1.17774575e+02 1.76194237e-01
 8.35242975e-07 1.20181299e-06 8.25426497e-07]
2021-01-31 06:50:06,761 - pyswarms.single.local_best - INFO - Optimize for 500 iters with {'c1': 0.1, 'c2': 0.3, 'w': 0.9, 'k': 5, 'p': 2}
2021-01-31 06:50:35,704 - pyswarms.single.local_best - INFO - Optimization finished | best cost: 341.18225534372914, best pos: [1.38079942e+00 1.17479536e+00 1.19563884e+02 2.55782546e-01
 1.10334132e-07 9.80918734e-07 1.54977956e-06]
2021-01-31 06:50:35,754 - pyswarms.single.local_best - INFO - Optimize for 500 iters with {'c1': 0.1, 'c2': 0.3, 'w': 0.9, 'k': 5, 'p': 2}
2021-01-31 06:51:03,515 - pyswarms.single.local_best - INFO - Optimization finished | best cost: 359.6487052793419, best pos: [1.38905034e+00 1.21023651e+00 1.22423504e+02 2.36060741e-01
 1.29736558e-06 8.55724141e-07 1.66425043e-06]
2021-01-31 06:51:03,565 - pyswarms.single.local_best - INFO - Optimize for 500 iters with {'c1': 0.1, 'c2': 0.3, 'w': 0.9, 'k': 5, 'p': 2}
2021-01-31 06:51:32,197 - pyswarms.single.local_best - INFO - Optimization finished | best cost: 335.60158321937695, best pos: [1.80962258e+00 1.22621165e+00 1.03352780e+02 2.40263295e-01
 3.14693748e-07 6.75720777e-07 5.00488265e-07]
2021-01-31 06:51:32,254 - pyswarms.single.local_best - INFO - Optimize for 500 iters with {'c1': 0.1, 'c2': 0.3, 'w': 0.9, 'k': 5, 'p': 2}
2021-01-31 06:51:59,501 - pyswarms.single.local_best - INFO - Optimization finished | best cost: 363.3026596505605, best pos: [9.37221080e-01 7.72612809e-01 1.21416833e+02 5.07040545e-01
 1.21352444e-06 1.81981647e-06 1.43433374e-06]
2021-01-31 06:51:59,542 - pyswarms.single.local_best - INFO - Optimize for 500 iters with {'c1': 0.1, 'c2': 0.3, 'w': 0.9, 'k': 5, 'p': 2}
2021-01-31 06:52:27,301 - pyswarms.single.local_best - INFO - Optimization finished | best cost: 338.4327114591035, best pos: [9.62905611e-01 8.40714501e-01 1.18618065e+02 4.65796382e-01
 1.29933451e-06 1.30045509e-06 2.19077545e-06]
2021-01-31 06:52:27,350 - pyswarms.single.local_best - INFO - Optimize for 500 iters with {'c1': 0.1, 'c2': 0.3, 'w': 0.9, 'k': 5, 'p': 2}
2021-01-31 06:52:55,000 - pyswarms.single.local_best - INFO - Optimization finished | best cost: 328.183821980989, best pos: [1.33153907e+00 1.09643263e+00 1.19772813e+02 2.91616424e-01
 2.82341133e-08 7.21882244e-07 1.32877590e-06]
2021-01-31 06:52:55,056 - pyswarms.single.local_best - INFO - Optimize for 500 iters with {'c1': 0.1, 'c2': 0.3, 'w': 0.9, 'k': 5, 'p': 2}
2021-01-31 06:53:22,928 - pyswarms.single.local_best - INFO - Optimization finished | best cost: 371.6990237436196, best pos: [1.37788065e+00 1.21713321e+00 1.23506513e+02 2.29285473e-01
 1.04335501e-06 1.14367852e-06 2.02096787e-06]
2021-01-31 06:53:22,978 - pyswarms.single.local_best - INFO - Optimize for 500 iters with {'c1': 0.1, 'c2': 0.3, 'w': 0.9, 'k': 5, 'p': 2}
2021-01-31 06:53:51,541 - pyswarms.single.local_best - INFO - Optimization finished | best cost: 337.5255656886708, best pos: [1.29858440e+00 9.73862014e-01 1.14927507e+02 3.49167582e-01
 1.71705786e-07 1.64601762e-06 6.66979591e-07]
2021-01-31 06:53:51,590 - pyswarms.single.local_best - INFO - Optimize for 500 iters with {'c1': 0.1, 'c2': 0.3, 'w': 0.9, 'k': 5, 'p': 2}
2021-01-31 06:54:20,488 - pyswarms.single.local_best - INFO - Optimization finished | best cost: 354.1972534674569, best pos: [1.45736079e+00 1.25784214e+00 1.18298643e+02 2.14542478e-01
 8.45623455e-08 1.57492938e-06 1.87275493e-06]
2021-01-31 06:54:20,535 - pyswarms.single.local_best - INFO - Optimize for 500 iters with {'c1': 0.1, 'c2': 0.3, 'w': 0.9, 'k': 5, 'p': 2}
2021-01-31 06:54:50,154 - pyswarms.single.local_best - INFO - Optimization finished | best cost: 312.77230879051916, best pos: [1.45399440e+00 1.24818971e+00 1.19821852e+02 2.16692935e-01
 1.60635852e-06 5.61257038e-07 1.56175703e-06]
2021-01-31 06:54:50,201 - pyswarms.single.local_best - INFO - Optimize for 500 iters with {'c1': 0.1, 'c2': 0.3, 'w': 0.9, 'k': 5, 'p': 2}
2021-01-31 06:55:18,707 - pyswarms.single.local_best - INFO - Optimization finished | best cost: 364.58245953478934, best pos: [1.36260527e+00 1.15574011e+00 1.21675514e+02 2.54196938e-01
 2.16009920e-07 1.36205446e-06 1.64889663e-06]
2021-01-31 06:55:18,756 - pyswarms.single.local_best - INFO - Optimize for 500 iters with {'c1': 0.1, 'c2': 0.3, 'w': 0.9, 'k': 5, 'p': 2}
2021-01-31 06:55:45,663 - pyswarms.single.local_best - INFO - Optimization finished | best cost: 371.2527456927702, best pos: [1.26518960e+00 1.06901333e+00 1.19532751e+02 3.06448613e-01
 2.02621257e-07 1.25969079e-06 1.55136614e-06]
2021-01-31 06:55:45,705 - pyswarms.single.local_best - INFO - Optimize for 500 iters with {'c1': 0.1, 'c2': 0.3, 'w': 0.9, 'k': 5, 'p': 2}
2021-01-31 06:56:14,208 - pyswarms.single.local_best - INFO - Optimization finished | best cost: 406.21353568420443, best pos: [1.76899172e+00 1.55072892e+00 1.18389572e+02 1.28345766e-01
 2.37252991e-06 1.29349588e-06 1.13791097e-06]
2021-01-31 06:56:14,257 - pyswarms.single.local_best - INFO - Optimize for 500 iters with {'c1': 0.1, 'c2': 0.3, 'w': 0.9, 'k': 5, 'p': 2}
2021-01-31 06:56:42,221 - pyswarms.single.local_best - INFO - Optimization finished | best cost: 350.19709665898597, best pos: [1.71077393e+00 1.45586600e+00 1.17490621e+02 1.49159360e-01
 5.60180203e-07 2.25240616e-06 1.31479200e-06]
2021-01-31 06:56:42,269 - pyswarms.single.local_best - INFO - Optimize for 500 iters with {'c1': 0.1, 'c2': 0.3, 'w': 0.9, 'k': 5, 'p': 2}
2021-01-31 06:57:09,932 - pyswarms.single.local_best - INFO - Optimization finished | best cost: 380.61584477514555, best pos: [1.33725038e+00 1.19248053e+00 1.22073391e+02 2.48158672e-01
 5.23606621e-07 1.06532809e-06 2.09481880e-06]
2021-01-31 06:57:09,982 - pyswarms.single.local_best - INFO - Optimize for 500 iters with {'c1': 0.1, 'c2': 0.3, 'w': 0.9, 'k': 5, 'p': 2}
2021-01-31 06:57:39,479 - pyswarms.single.local_best - INFO - Optimization finished | best cost: 340.70461003270714, best pos: [1.28882208e+00 1.07799796e+00 1.20352696e+02 2.95763360e-01
 1.14904066e-06 9.73330037e-07 1.30122014e-06]
2021-01-31 06:57:39,529 - pyswarms.single.local_best - INFO - Optimize for 500 iters with {'c1': 0.1, 'c2': 0.3, 'w': 0.9, 'k': 5, 'p': 2}
2021-01-31 06:58:08,122 - pyswarms.single.local_best - INFO - Optimization finished | best cost: 377.7384680840474, best pos: [1.21282261e+00 1.04241308e+00 1.19987804e+02 3.26301108e-01
 6.62831635e-07 1.24956435e-06 1.51803414e-06]
2021-01-31 06:58:08,172 - pyswarms.single.local_best - INFO - Optimize for 500 iters with {'c1': 0.1, 'c2': 0.3, 'w': 0.9, 'k': 5, 'p': 2}
2021-01-31 06:58:35,552 - pyswarms.single.local_best - INFO - Optimization finished | best cost: 338.25993602705415, best pos: [1.39664827e+00 1.16469530e+00 1.18026088e+02 2.55469525e-01
 2.38850356e-06 3.99080834e-07 1.09093312e-06]
2021-01-31 06:58:35,600 - pyswarms.single.local_best - INFO - Optimize for 500 iters with {'c1': 0.1, 'c2': 0.3, 'w': 0.9, 'k': 5, 'p': 2}
2021-01-31 06:59:02,363 - pyswarms.single.local_best - INFO - Optimization finished | best cost: 338.68412111130925, best pos: [1.44688790e+00 1.24783760e+00 1.21163592e+02 2.18321162e-01
 1.16353852e-06 1.35890386e-06 1.52295243e-06]
2021-01-31 06:59:02,419 - pyswarms.single.local_best - INFO - Optimize for 500 iters with {'c1': 0.1, 'c2': 0.3, 'w': 0.9, 'k': 5, 'p': 2}
2021-01-31 06:59:30,773 - pyswarms.single.local_best - INFO - Optimization finished | best cost: 472.15908522734344, best pos: [8.93398355e-01 5.75743315e-01 1.20223887e+02 5.15559872e-01
 1.25865752e-06 5.37718821e-06 7.51981411e-06]
2021-01-31 06:59:30,822 - pyswarms.single.local_best - INFO - Optimize for 500 iters with {'c1': 0.1, 'c2': 0.3, 'w': 0.9, 'k': 5, 'p': 2}
2021-01-31 06:59:58,757 - pyswarms.single.local_best - INFO - Optimization finished | best cost: 522.4850876326318, best pos: [8.32512452e-01 5.37837885e-01 1.26962329e+02 4.85402046e-01
 8.97778146e-06 1.04697305e-05 1.10506927e-05]
2021-01-31 06:59:58,802 - pyswarms.single.local_best - INFO - Optimize for 500 iters with {'c1': 0.1, 'c2': 0.3, 'w': 0.9, 'k': 5, 'p': 2}
2021-01-31 07:00:52,893 - pyswarms.single.local_best - INFO - Optimization finished | best cost: 448.9396387078333, best pos: [1.51345492e+00 9.55930821e-01 1.20082601e+02 1.94392840e-01
 3.05805440e-06 4.18468661e-06 4.64433269e-06]
2021-01-31 07:00:52,948 - pyswarms.single.local_best - INFO - Optimize for 500 iters with {'c1': 0.1, 'c2': 0.3, 'w': 0.9, 'k': 5, 'p': 2}
2021-01-31 07:01:48,376 - pyswarms.single.local_best - INFO - Optimization finished | best cost: 480.1245527986018, best pos: [1.91322192e+00 1.17286191e+00 1.17982061e+02 1.08227246e-01
 2.18812644e-07 3.21567322e-07 4.38943243e-06]
2021-01-31 07:01:48,431 - pyswarms.single.local_best - INFO - Optimize for 500 iters with {'c1': 0.1, 'c2': 0.3, 'w': 0.9, 'k': 5, 'p': 2}
2021-01-31 07:02:45,522 - pyswarms.single.local_best - INFO - Optimization finished | best cost: 476.28876396116635, best pos: [1.96074319e+00 1.36958074e+00 1.20698909e+02 5.87484674e-02
 6.39516348e-06 4.37680355e-06 6.51354615e-06]
2021-01-31 07:02:45,580 - pyswarms.single.local_best - INFO - Optimize for 500 iters with {'c1': 0.1, 'c2': 0.3, 'w': 0.9, 'k': 5, 'p': 2}
2021-01-31 07:03:43,178 - pyswarms.single.local_best - INFO - Optimization finished | best cost: 477.2581715935794, best pos: [1.18477601e+00 7.45621610e-01 1.18066642e+02 3.34725683e-01
 3.40427377e-07 1.17347521e-05 3.86815919e-06]
2021-01-31 07:03:43,228 - pyswarms.single.local_best - INFO - Optimize for 500 iters with {'c1': 0.1, 'c2': 0.3, 'w': 0.9, 'k': 5, 'p': 2}
2021-01-31 07:04:39,700 - pyswarms.single.local_best - INFO - Optimization finished | best cost: 445.280530368835, best pos: [9.40766505e-01 6.19816792e-01 1.21874018e+02 4.47499381e-01
 6.35700360e-06 1.17067414e-05 4.69874609e-06]
2021-01-31 07:04:39,760 - pyswarms.single.local_best - INFO - Optimize for 500 iters with {'c1': 0.1, 'c2': 0.3, 'w': 0.9, 'k': 5, 'p': 2}
2021-01-31 07:05:37,865 - pyswarms.single.local_best - INFO - Optimization finished | best cost: 496.7688068346666, best pos: [1.22908009e+00 8.51135815e-01 1.17644551e+02 2.79879951e-01
 9.63071614e-06 3.59891797e-06 6.45789359e-06]
2021-01-31 07:05:37,927 - pyswarms.single.local_best - INFO - Optimize for 500 iters with {'c1': 0.1, 'c2': 0.3, 'w': 0.9, 'k': 5, 'p': 2}
2021-01-31 07:06:36,355 - pyswarms.single.local_best - INFO - Optimization finished | best cost: 461.58090248444, best pos: [1.46522527e+00 9.77986311e-01 1.18598273e+02 2.02465015e-01
 6.01608370e-06 3.79747256e-06 4.98027693e-06]
2021-01-31 07:06:36,412 - pyswarms.single.local_best - INFO - Optimize for 500 iters with {'c1': 0.1, 'c2': 0.3, 'w': 0.9, 'k': 5, 'p': 2}
2021-01-31 07:07:34,928 - pyswarms.single.local_best - INFO - Optimization finished | best cost: 466.8420992430381, best pos: [1.00573486e+00 6.61576430e-01 1.18318736e+02 4.44307738e-01
 4.51400921e-07 5.98190338e-06 5.46961595e-06]
2021-01-31 07:07:34,989 - pyswarms.single.local_best - INFO - Optimize for 500 iters with {'c1': 0.1, 'c2': 0.3, 'w': 0.9, 'k': 5, 'p': 2}
2021-01-31 07:08:32,309 - pyswarms.single.local_best - INFO - Optimization finished | best cost: 497.99986004869277, best pos: [1.16750124e+00 7.38879900e-01 1.20833948e+02 3.40262478e-01
 3.95772564e-06 1.77015014e-06 5.02786360e-06]
2021-01-31 07:08:32,357 - pyswarms.single.local_best - INFO - Optimize for 500 iters with {'c1': 0.1, 'c2': 0.3, 'w': 0.9, 'k': 5, 'p': 2}
2021-01-31 07:09:28,975 - pyswarms.single.local_best - INFO - Optimization finished | best cost: 464.59752975724535, best pos: [1.55367082e+00 9.81270988e-01 1.19528203e+02 1.94721653e-01
 8.04030998e-06 1.57583644e-06 2.78973505e-06]
2021-01-31 07:09:29,018 - pyswarms.single.local_best - INFO - Optimize for 500 iters with {'c1': 0.1, 'c2': 0.3, 'w': 0.9, 'k': 5, 'p': 2}
2021-01-31 07:10:16,962 - pyswarms.single.local_best - INFO - Optimization finished | best cost: 449.49817319860665, best pos: [9.19190709e-01 5.97786748e-01 1.16797418e+02 5.12657787e-01
 1.49468682e-06 3.95593115e-06 7.11259451e-06]
2021-01-31 07:10:17,002 - pyswarms.single.local_best - INFO - Optimize for 500 iters with {'c1': 0.1, 'c2': 0.3, 'w': 0.9, 'k': 5, 'p': 2}
2021-01-31 07:10:47,010 - pyswarms.single.local_best - INFO - Optimization finished | best cost: 501.26622391669264, best pos: [1.22501085e+00 8.15764034e-01 1.20637376e+02 2.91823874e-01
 4.98964564e-06 4.72568582e-06 5.70640896e-06]
2021-01-31 07:10:47,063 - pyswarms.single.local_best - INFO - Optimize for 500 iters with {'c1': 0.1, 'c2': 0.3, 'w': 0.9, 'k': 5, 'p': 2}
2021-01-31 07:11:13,701 - pyswarms.single.local_best - INFO - Optimization finished | best cost: 470.0829824075154, best pos: [1.48688460e+00 9.48355663e-01 1.19379221e+02 1.98605063e-01
 5.57201232e-06 7.31074160e-06 4.29681113e-06]
2021-01-31 07:11:13,753 - pyswarms.single.local_best - INFO - Optimize for 500 iters with {'c1': 0.1, 'c2': 0.3, 'w': 0.9, 'k': 5, 'p': 2}
2021-01-31 07:11:41,044 - pyswarms.single.local_best - INFO - Optimization finished | best cost: 505.67159677111334, best pos: [1.42330229e+00 1.01835449e+00 1.22314405e+02 1.80119143e-01
 6.16180273e-07 7.88180818e-06 8.48655592e-06]
2021-01-31 07:11:41,095 - pyswarms.single.local_best - INFO - Optimize for 500 iters with {'c1': 0.1, 'c2': 0.3, 'w': 0.9, 'k': 5, 'p': 2}
2021-01-31 07:12:09,484 - pyswarms.single.local_best - INFO - Optimization finished | best cost: 485.6950627663172, best pos: [9.38875436e-01 6.10008323e-01 1.18346380e+02 4.99470852e-01
 4.67456884e-06 3.58603130e-06 5.22077567e-06]
2021-01-31 07:12:09,537 - pyswarms.single.local_best - INFO - Optimize for 500 iters with {'c1': 0.1, 'c2': 0.3, 'w': 0.9, 'k': 5, 'p': 2}
2021-01-31 07:12:37,003 - pyswarms.single.local_best - INFO - Optimization finished | best cost: 512.0859753733972, best pos: [1.22174859e+00 8.26398237e-01 1.20967090e+02 2.78293247e-01
 1.09091578e-06 4.77284234e-06 8.08925959e-06]
2021-01-31 07:12:37,052 - pyswarms.single.local_best - INFO - Optimize for 500 iters with {'c1': 0.1, 'c2': 0.3, 'w': 0.9, 'k': 5, 'p': 2}
2021-01-31 07:13:05,295 - pyswarms.single.local_best - INFO - Optimization finished | best cost: 483.15432098998883, best pos: [1.15280036e+00 7.34995942e-01 1.20081136e+02 3.31588257e-01
 3.72916284e-07 3.38222656e-06 7.59839689e-06]
2021-01-31 07:13:05,347 - pyswarms.single.local_best - INFO - Optimize for 500 iters with {'c1': 0.1, 'c2': 0.3, 'w': 0.9, 'k': 5, 'p': 2}
2021-01-31 07:13:33,170 - pyswarms.single.local_best - INFO - Optimization finished | best cost: 480.9502294402393, best pos: [1.11825391e+00 7.39362416e-01 1.20792598e+02 3.42069677e-01
 1.40463015e-07 6.50600305e-06 7.43927621e-06]
2021-01-31 07:13:33,220 - pyswarms.single.local_best - INFO - Optimize for 500 iters with {'c1': 0.1, 'c2': 0.3, 'w': 0.9, 'k': 5, 'p': 2}
2021-01-31 07:14:01,235 - pyswarms.single.local_best - INFO - Optimization finished | best cost: 456.20811801614525, best pos: [1.21024764e+00 8.23716727e-01 1.23446436e+02 2.67409187e-01
 3.06770753e-06 4.69580428e-06 8.27269303e-06]
2021-01-31 07:14:01,284 - pyswarms.single.local_best - INFO - Optimize for 500 iters with {'c1': 0.1, 'c2': 0.3, 'w': 0.9, 'k': 5, 'p': 2}
2021-01-31 07:14:29,874 - pyswarms.single.local_best - INFO - Optimization finished | best cost: 460.3044844153271, best pos: [1.29042524e+00 8.44715996e-01 1.19755506e+02 2.68967926e-01
 6.17038894e-08 9.02984557e-06 5.28645688e-06]
2021-01-31 07:14:29,923 - pyswarms.single.local_best - INFO - Optimize for 500 iters with {'c1': 0.1, 'c2': 0.3, 'w': 0.9, 'k': 5, 'p': 2}
2021-01-31 07:14:57,717 - pyswarms.single.local_best - INFO - Optimization finished | best cost: 529.503515944937, best pos: [1.02810023e+00 6.88999075e-01 1.21908695e+02 3.84298147e-01
 4.26034257e-08 1.17578462e-05 6.95181818e-06]
2021-01-31 07:14:57,768 - pyswarms.single.local_best - INFO - Optimize for 500 iters with {'c1': 0.1, 'c2': 0.3, 'w': 0.9, 'k': 5, 'p': 2}
2021-01-31 07:15:26,169 - pyswarms.single.local_best - INFO - Optimization finished | best cost: 487.7007749654464, best pos: [1.46870579e+00 1.00435012e+00 1.16884045e+02 2.00130059e-01
 2.74520411e-06 7.35663440e-06 5.64170995e-06]
2021-01-31 07:15:26,221 - pyswarms.single.local_best - INFO - Optimize for 500 iters with {'c1': 0.1, 'c2': 0.3, 'w': 0.9, 'k': 5, 'p': 2}
2021-01-31 07:15:54,039 - pyswarms.single.local_best - INFO - Optimization finished | best cost: 433.7573184860113, best pos: [1.61367956e+00 9.19408224e-01 1.20270722e+02 1.85025482e-01
 4.10112408e-07 1.05443664e-05 2.73526112e-06]
2021-01-31 07:15:54,082 - pyswarms.single.local_best - INFO - Optimize for 500 iters with {'c1': 0.1, 'c2': 0.3, 'w': 0.9, 'k': 5, 'p': 2}
2021-01-31 07:16:22,800 - pyswarms.single.local_best - INFO - Optimization finished | best cost: 467.0328389946718, best pos: [1.38302611e+00 8.71445702e-01 1.19547758e+02 2.40941195e-01
 2.26713371e-07 4.18561274e-06 5.42847888e-06]
2021-01-31 07:16:22,848 - pyswarms.single.local_best - INFO - Optimize for 500 iters with {'c1': 0.1, 'c2': 0.3, 'w': 0.9, 'k': 5, 'p': 2}
2021-01-31 07:16:51,435 - pyswarms.single.local_best - INFO - Optimization finished | best cost: 495.41643497183554, best pos: [1.81903796e+00 1.31021211e+00 1.26131995e+02 5.98999822e-02
 2.52726777e-06 4.98462984e-06 1.01226995e-05]
2021-01-31 07:16:51,479 - pyswarms.single.local_best - INFO - Optimize for 500 iters with {'c1': 0.1, 'c2': 0.3, 'w': 0.9, 'k': 5, 'p': 2}
2021-01-31 07:17:19,480 - pyswarms.single.local_best - INFO - Optimization finished | best cost: 476.309148398429, best pos: [1.36601286e+00 8.77829994e-01 1.20217600e+02 2.45270921e-01
 1.90662192e-07 8.37688677e-06 4.57425114e-06]
2021-01-31 07:17:19,530 - pyswarms.single.local_best - INFO - Optimize for 500 iters with {'c1': 0.1, 'c2': 0.3, 'w': 0.9, 'k': 5, 'p': 2}
2021-01-31 07:17:46,223 - pyswarms.single.local_best - INFO - Optimization finished | best cost: 480.5248138775521, best pos: [7.24890729e-01 4.80855033e-01 1.22980335e+02 6.49607804e-01
 6.56630181e-06 3.00993853e-06 1.05645051e-05]
2021-01-31 07:17:46,274 - pyswarms.single.local_best - INFO - Optimize for 500 iters with {'c1': 0.1, 'c2': 0.3, 'w': 0.9, 'k': 5, 'p': 2}
2021-01-31 07:18:13,615 - pyswarms.single.local_best - INFO - Optimization finished | best cost: 452.2148760113248, best pos: [1.36271384e+00 8.47881484e-01 1.19620044e+02 2.36257633e-01
 5.24350927e-06 9.34046975e-06 4.92580541e-06]
2021-01-31 07:18:13,656 - pyswarms.single.local_best - INFO - Optimize for 500 iters with {'c1': 0.1, 'c2': 0.3, 'w': 0.9, 'k': 5, 'p': 2}
2021-01-31 07:18:41,861 - pyswarms.single.local_best - INFO - Optimization finished | best cost: 468.5060109308987, best pos: [1.67860003e+00 1.04149307e+00 1.20670481e+02 1.54248903e-01
 5.09445432e-06 8.81908539e-08 3.67903349e-06]
2021-01-31 07:18:41,910 - pyswarms.single.local_best - INFO - Optimize for 500 iters with {'c1': 0.1, 'c2': 0.3, 'w': 0.9, 'k': 5, 'p': 2}
2021-01-31 07:19:10,600 - pyswarms.single.local_best - INFO - Optimization finished | best cost: 474.84103528522564, best pos: [1.64212797e+00 1.02000930e+00 1.20293482e+02 1.55338586e-01
 4.09667570e-08 4.61018387e-06 5.43022665e-06]
2021-01-31 07:19:10,653 - pyswarms.single.local_best - INFO - Optimize for 500 iters with {'c1': 0.1, 'c2': 0.3, 'w': 0.9, 'k': 5, 'p': 2}
2021-01-31 07:19:39,035 - pyswarms.single.local_best - INFO - Optimization finished | best cost: 472.71593850311274, best pos: [1.43882815e+00 9.09780221e-01 1.18948562e+02 2.33685878e-01
 4.57245400e-06 9.18180976e-06 2.21807779e-06]
2021-01-31 07:19:39,084 - pyswarms.single.local_best - INFO - Optimize for 500 iters with {'c1': 0.1, 'c2': 0.3, 'w': 0.9, 'k': 5, 'p': 2}
2021-01-31 07:20:07,592 - pyswarms.single.local_best - INFO - Optimization finished | best cost: 489.38281867248395, best pos: [8.93168445e-01 5.98658704e-01 1.18556279e+02 5.08392162e-01
 6.51190564e-07 7.75648222e-06 7.85139048e-06]
2021-01-31 07:20:07,638 - pyswarms.single.local_best - INFO - Optimize for 500 iters with {'c1': 0.1, 'c2': 0.3, 'w': 0.9, 'k': 5, 'p': 2}
2021-01-31 07:20:34,262 - pyswarms.single.local_best - INFO - Optimization finished | best cost: 466.39561211509056, best pos: [1.74463278e+00 1.04313795e+00 1.19304089e+02 1.46012680e-01
 3.57592734e-06 2.90476043e-06 3.57938678e-06]
2021-01-31 07:20:34,312 - pyswarms.single.local_best - INFO - Optimize for 500 iters with {'c1': 0.1, 'c2': 0.3, 'w': 0.9, 'k': 5, 'p': 2}
2021-01-31 07:21:03,695 - pyswarms.single.local_best - INFO - Optimization finished | best cost: 451.88666618093225, best pos: [1.38069701e+00 8.67295821e-01 1.21119644e+02 2.35966844e-01
 3.52580790e-07 2.86331197e-06 5.97116003e-06]
2021-01-31 07:21:03,744 - pyswarms.single.local_best - INFO - Optimize for 500 iters with {'c1': 0.1, 'c2': 0.3, 'w': 0.9, 'k': 5, 'p': 2}
2021-01-31 07:21:31,071 - pyswarms.single.local_best - INFO - Optimization finished | best cost: 484.2041301037465, best pos: [1.26905345e+00 7.42421032e-01 1.20026281e+02 3.18419273e-01
 4.53993954e-06 6.34673629e-06 2.03175706e-06]
2021-01-31 07:21:31,123 - pyswarms.single.local_best - INFO - Optimize for 500 iters with {'c1': 0.1, 'c2': 0.3, 'w': 0.9, 'k': 5, 'p': 2}
2021-01-31 07:21:59,219 - pyswarms.single.local_best - INFO - Optimization finished | best cost: 465.7516184574044, best pos: [1.69916456e+00 1.06272362e+00 1.22282719e+02 1.30330892e-01
 3.31051381e-08 9.72207301e-06 5.15692020e-06]
2021-01-31 07:21:59,267 - pyswarms.single.local_best - INFO - Optimize for 500 iters with {'c1': 0.1, 'c2': 0.3, 'w': 0.9, 'k': 5, 'p': 2}
2021-01-31 07:22:26,937 - pyswarms.single.local_best - INFO - Optimization finished | best cost: 444.67672998766113, best pos: [8.70735073e-01 5.60561464e-01 1.22363226e+02 5.09857580e-01
 2.74479990e-07 4.72003862e-06 9.81589889e-06]
2021-01-31 07:22:26,987 - pyswarms.single.local_best - INFO - Optimize for 500 iters with {'c1': 0.1, 'c2': 0.3, 'w': 0.9, 'k': 5, 'p': 2}
2021-01-31 07:22:54,951 - pyswarms.single.local_best - INFO - Optimization finished | best cost: 468.4643652579365, best pos: [1.42663054e+00 8.96950363e-01 1.20413771e+02 2.26962482e-01
 4.40947487e-07 8.10001695e-06 4.22711809e-06]
2021-01-31 07:22:55,001 - pyswarms.single.local_best - INFO - Optimize for 500 iters with {'c1': 0.1, 'c2': 0.3, 'w': 0.9, 'k': 5, 'p': 2}
2021-01-31 07:23:22,387 - pyswarms.single.local_best - INFO - Optimization finished | best cost: 466.22038327274856, best pos: [1.14172157e+00 6.79256487e-01 1.22273747e+02 3.40847317e-01
 4.89755298e-07 1.12156707e-05 4.49048286e-06]
2021-01-31 07:23:22,438 - pyswarms.single.local_best - INFO - Optimize for 500 iters with {'c1': 0.1, 'c2': 0.3, 'w': 0.9, 'k': 5, 'p': 2}
2021-01-31 07:23:48,771 - pyswarms.single.local_best - INFO - Optimization finished | best cost: 489.1944009717338, best pos: [1.22343689e+00 8.59147633e-01 1.22312603e+02 2.61334450e-01
 1.67128330e-06 3.63487433e-06 9.52064835e-06]
2021-01-31 07:23:48,817 - pyswarms.single.local_best - INFO - Optimize for 500 iters with {'c1': 0.1, 'c2': 0.3, 'w': 0.9, 'k': 5, 'p': 2}
2021-01-31 07:24:15,998 - pyswarms.single.local_best - INFO - Optimization finished | best cost: 475.4565128076707, best pos: [1.70283771e+00 1.06478045e+00 1.19514307e+02 1.36388182e-01
 1.06406394e-05 2.33248108e-06 3.88342150e-06]
2021-01-31 07:24:16,050 - pyswarms.single.local_best - INFO - Optimize for 500 iters with {'c1': 0.1, 'c2': 0.3, 'w': 0.9, 'k': 5, 'p': 2}
2021-01-31 07:24:45,338 - pyswarms.single.local_best - INFO - Optimization finished | best cost: 477.8114274025942, best pos: [1.67765161e+00 1.06584871e+00 1.19986935e+02 1.46295012e-01
 8.31972071e-06 6.18644374e-06 3.24466564e-06]
2021-01-31 07:24:45,384 - pyswarms.single.local_best - INFO - Optimize for 500 iters with {'c1': 0.1, 'c2': 0.3, 'w': 0.9, 'k': 5, 'p': 2}
2021-01-31 07:25:12,737 - pyswarms.single.local_best - INFO - Optimization finished | best cost: 470.3688335615721, best pos: [1.29107725e+00 8.68229203e-01 1.20754526e+02 2.54405737e-01
 6.93100310e-06 5.92683597e-06 5.23701873e-06]
2021-01-31 07:25:12,796 - pyswarms.single.local_best - INFO - Optimize for 500 iters with {'c1': 0.1, 'c2': 0.3, 'w': 0.9, 'k': 5, 'p': 2}
2021-01-31 07:25:40,420 - pyswarms.single.local_best - INFO - Optimization finished | best cost: 432.7232630560167, best pos: [9.63758990e-01 6.56312958e-01 1.17561767e+02 4.47422306e-01
 5.02390668e-08 3.59274055e-06 1.00633800e-05]
2021-01-31 07:25:40,469 - pyswarms.single.local_best - INFO - Optimize for 500 iters with {'c1': 0.1, 'c2': 0.3, 'w': 0.9, 'k': 5, 'p': 2}
2021-01-31 07:26:08,271 - pyswarms.single.local_best - INFO - Optimization finished | best cost: 481.9590617304469, best pos: [1.51238362e+00 9.81070565e-01 1.20124151e+02 1.79470686e-01
 3.36910145e-08 3.63233812e-06 6.83954960e-06]
2021-01-31 07:26:08,319 - pyswarms.single.local_best - INFO - Optimize for 500 iters with {'c1': 0.1, 'c2': 0.3, 'w': 0.9, 'k': 5, 'p': 2}
2021-01-31 07:26:37,122 - pyswarms.single.local_best - INFO - Optimization finished | best cost: 489.83302720696594, best pos: [1.47235259e+00 9.87698051e-01 1.21160848e+02 1.82627033e-01
 7.49252691e-08 7.39737338e-06 7.17591538e-06]
2021-01-31 07:26:37,173 - pyswarms.single.local_best - INFO - Optimize for 500 iters with {'c1': 0.1, 'c2': 0.3, 'w': 0.9, 'k': 5, 'p': 2}
2021-01-31 07:27:05,971 - pyswarms.single.local_best - INFO - Optimization finished | best cost: 471.6851565678629, best pos: [1.09955059e+00 6.96379975e-01 1.18924255e+02 3.76929467e-01
 5.77534633e-08 4.55561967e-06 6.75675575e-06]
2021-01-31 07:27:06,022 - pyswarms.single.local_best - INFO - Optimize for 500 iters with {'c1': 0.1, 'c2': 0.3, 'w': 0.9, 'k': 5, 'p': 2}
2021-01-31 07:27:35,270 - pyswarms.single.local_best - INFO - Optimization finished | best cost: 455.41969122670616, best pos: [1.20284258e+00 7.41921205e-01 1.17020393e+02 3.38921635e-01
 9.88996177e-07 7.87448460e-07 6.39342784e-06]
2021-01-31 07:27:35,322 - pyswarms.single.local_best - INFO - Optimize for 500 iters with {'c1': 0.1, 'c2': 0.3, 'w': 0.9, 'k': 5, 'p': 2}
2021-01-31 07:28:03,133 - pyswarms.single.local_best - INFO - Optimization finished | best cost: 462.5191763689114, best pos: [1.64252496e+00 1.13082586e+00 1.21672945e+02 1.30637526e-01
 5.20206669e-06 5.78682668e-06 5.94738961e-06]
2021-01-31 07:28:03,184 - pyswarms.single.local_best - INFO - Optimize for 500 iters with {'c1': 0.1, 'c2': 0.3, 'w': 0.9, 'k': 5, 'p': 2}
2021-01-31 07:28:30,978 - pyswarms.single.local_best - INFO - Optimization finished | best cost: 530.4306907463324, best pos: [1.90688661e+00 1.37163746e+00 1.17780866e+02 7.14878085e-02
 7.33586477e-06 7.63315622e-06 5.65228089e-06]
2021-01-31 07:28:31,026 - pyswarms.single.local_best - INFO - Optimize for 500 iters with {'c1': 0.1, 'c2': 0.3, 'w': 0.9, 'k': 5, 'p': 2}
2021-01-31 07:28:59,350 - pyswarms.single.local_best - INFO - Optimization finished | best cost: 467.85819712759167, best pos: [1.74718010e+00 1.16427871e+00 1.24415482e+02 9.71875555e-02
 8.83408640e-06 5.88452303e-06 5.52655005e-06]
2021-01-31 07:28:59,400 - pyswarms.single.local_best - INFO - Optimize for 500 iters with {'c1': 0.1, 'c2': 0.3, 'w': 0.9, 'k': 5, 'p': 2}
2021-01-31 07:29:27,318 - pyswarms.single.local_best - INFO - Optimization finished | best cost: 487.0944303025726, best pos: [1.39641759e+00 9.29258416e-01 1.21468467e+02 2.09991396e-01
 8.98052987e-06 4.86809500e-06 5.10551029e-06]
2021-01-31 07:29:27,370 - pyswarms.single.local_best - INFO - Optimize for 500 iters with {'c1': 0.1, 'c2': 0.3, 'w': 0.9, 'k': 5, 'p': 2}
2021-01-31 07:29:55,831 - pyswarms.single.local_best - INFO - Optimization finished | best cost: 480.8809751954088, best pos: [1.52389522e+00 1.09910432e+00 1.21097846e+02 1.46287024e-01
 5.85856065e-06 7.43143043e-06 8.26477826e-06]
2021-01-31 07:29:55,874 - pyswarms.single.local_best - INFO - Optimize for 500 iters with {'c1': 0.1, 'c2': 0.3, 'w': 0.9, 'k': 5, 'p': 2}
2021-01-31 07:30:24,037 - pyswarms.single.local_best - INFO - Optimization finished | best cost: 467.4900233921056, best pos: [1.58814878e+00 1.08335095e+00 1.21181713e+02 1.42839935e-01
 2.77957682e-06 4.11455764e-06 7.64501927e-06]
2021-01-31 07:30:24,086 - pyswarms.single.local_best - INFO - Optimize for 500 iters with {'c1': 0.1, 'c2': 0.3, 'w': 0.9, 'k': 5, 'p': 2}
2021-01-31 07:30:51,306 - pyswarms.single.local_best - INFO - Optimization finished | best cost: 470.24588446421217, best pos: [1.17698556e+00 7.27277081e-01 1.22557792e+02 3.09784743e-01
 1.50701232e-06 3.31617788e-06 7.61617275e-06]
2021-01-31 07:30:51,352 - pyswarms.single.local_best - INFO - Optimize for 500 iters with {'c1': 0.1, 'c2': 0.3, 'w': 0.9, 'k': 5, 'p': 2}
2021-01-31 07:31:18,397 - pyswarms.single.local_best - INFO - Optimization finished | best cost: 458.1966289945119, best pos: [1.45885552e+00 9.57431908e-01 1.22264003e+02 1.91262786e-01
```
